## Supplementary material for "Nowcasting outbreak case and death counts from open-source reporting A validation on the 2026 Ebola (Bundibugyo) outbreak in the Democratic Republic of the Congo": Reproducibility bundle: extracted figures, official series, and backtest code: extracted_epi_figures.json (part 2 of 2)

```
  "date": "2026-08-03",
  "source": "France24 French",
  "url": "https://www.france24.com/fr/vid%C3%A9o/20260803-l-%C3%A9pid%C3%A9mie-d-ebola-flamb%C3%A9e-avec-3-700-cas-en-rdc"
 },
 {
  "metric": "total_cases",
  "value": 3700,
  "count_type": "cumulative",
  "geography": "national_drc",
  "scope_note": null,
  "outbreak": true,
  "as_of": "2026-08-03",
  "date": "2026-08-03",
  "source": "Google News - RDC (fr)",
  "url": "https://news.google.com/rss/articles/CBMizwFBVV95cUxPYmQtb2N6S29HNlp3UHVxazJQQzExRkNTOGQyZHhadkNkTE0xZjVsZWhkT0lWRk5OSDkzUUZlYVVOVU1DUnVpLVUwS2wtZ2trQzFRUlBpa3RZakYzN2JVZVRiZFdpU0kwcVM0NzlGS3VvbnN2Sm54VWxIOGJaWmg3U2FnaDh2LUpFNExubHVXUTZtWWxYMXIwQTBJMlhrdVhFWFU0UEhhSVc1OWJYUU9iUFE4c3FiUmNBd2FGZk91eUF4OEhNMlltenBod05IM0XSAc8BQVVfeXFMT2JkLW9jektvRzZad1B1cWsyUEMxMUZDUzhkMmR4WnZDZExNMWY1bGVoZE9JVkZOTkg5M1FGZWFVTlVNQ1J1aS1VMEtsLWdra0MxUVJQaWt0WWpGMzdiVWVUYmRXaVNJMHFTNDc5Rkt1b25zdkpueFVsSDhiWlpoN1NhZ2g4di1KRTRMbmx1V1E2bVlsWDFyMEEwSTJYa3VYRVhVNFBIYUlXNTliWFFPYlBROHNxYlJjQXdhRmZPdXlBeDhITTJZbXpwaHdOSDNF?oc=5"
 },
 {
  "metric": "confirmed_cases",
  "value": 3748,
  "count_type": "cumulative",
  "geography": "national_drc",
  "scope_note": null,
  "outbreak": true,
  "as_of": "2026-08-03",
  "date": "2026-08-03",
  "source": "Google News - RDC (fr)",
  "url": "https://news.google.com/rss/articles/CBMickFVX3lxTE9GU2Q0a2M4UTJLN284cWtkMFBObG5PNUVGLXRCbjlvbTFKVXhYbFhOS01lVEcxV2U3SlFmMmhKN3Q4VHE1emlaWGxDUkwwb21RcDhycWE5Mmk5UWlwaWw0LUtlcnZEdTY4THZ5bnBKUGM4UQ?oc=5"
 },
 {
  "metric": "deaths",
  "value": 1657,
  "count_type": "cumulative",
  "geography": "national_drc",
  "scope_note": null,
  "outbreak": true,
  "as_of": "2026-08-03",
  "date": "2026-08-03",
  "source": "Google News - RDC (fr)",
  "url": "https://news.google.com/rss/articles/CBMickFVX3lxTE9GU2Q0a2M4UTJLN284cWtkMFBObG5PNUVGLXRCbjlvbTFKVXhYbFhOS01lVEcxV2U3SlFmMmhKN3Q4VHE1emlaWGxDUkwwb21RcDhycWE5Mmk5UWlwaWw0LUtlcnZEdTY4THZ5bnBKUGM4UQ?oc=5"
 },
 {
  "metric": "total_cases",
  "value": 3700,
  "count_type": "cumulative",
  "geography": "national_drc",
  "scope_note": null,
  "outbreak": true,
  "as_of": "2026-08-03",
  "date": "2026-08-03",
  "source": "Google News - RDC (fr)",
  "url": "https://news.google.com/rss/articles/CBMirAFBVV95cUxNZzVVTl9mbFFaa1MyNDhjeGVzc1A2NG9xeVd6bWJMUVN6dU9OSl9wRmRjV09lNVZoTkFQc3BwU05keWRPNDlhZTBkZzdHZjJnTXQ1cUVpTnhuVC0ydC1iMVk2aldNOVhXUGM0OVRvM2ZOZTh1YURZTG12SmRQb0FLTFVDMEFhSm9ld0xZQmcwZGxmcFZYV0xxcXlndEtFUDdPUjQyOVVCd2oyTUVN?oc=5"
 },
 {
  "metric": "confirmed_cases",
  "value": 3700,
  "count_type": "cumulative",
  "geography": "national_drc",
  "scope_note": null,
  "outbreak": true,
  "as_of": "2026-08-03",
  "date": "2026-08-03",
  "source": "Google News - RDC (fr)",
  "url": "https://news.google.com/rss/articles/CBMidkFVX3lxTFBLWTlfT0tsNWl4S3RtNUVpQVpDN3RwWmRBb3BGY3p3Tzkzc2QtWFhsYnRsNEVmNWw2Z0tKeGcxdHNsZkJ1RXlqT2FZazExTXVnREdLeGJ3ME53LVh0U2dRN3JidHFxdS1oYm1FcUx1NUZEaGpid3c?oc=5"
 },
 {
  "metric": "confirmed_cases",
  "value": 3748,
  "count_type": "cumulative",
  "geography": "national_drc",
  "scope_note": null,
  "outbreak": true,
  "as_of": "2026-08-01",
  "date": "2026-08-03",
  "source": "Politico.cd",
  "url": "https://beto.cd/ebola-rdc-3748-cas-1657-deces-1er-aout-suivi-contacts/"
 },
 {
  "metric": "deaths",
  "value": 1657,
  "count_type": "cumulative",
  "geography": "national_drc",
  "scope_note": null,
  "outbreak": true,
  "as_of": "2026-08-01",
  "date": "2026-08-03",
  "source": "Politico.cd",
  "url": "https://beto.cd/ebola-rdc-3748-cas-1657-deces-1er-aout-suivi-contacts/"
 },
 {
  "metric": "deaths",
  "value": 25,
  "count_type": "cumulative",
  "geography": "subnational",
  "scope_note": "Tchomia",
  "outbreak": true,
  "as_of": null,
  "date": "2026-08-04",
  "source": "Radio Okapi",
  "url": "https://www.radiookapi.net/2026/08/04/actualite/sante/ituri-ebola-continue-de-faire-des-ravages-tchomia-avec-un-taux-de"
 },
 {
  "metric": "confirmed_cases",
  "value": 41,
  "count_type": "cumulative",
  "geography": "subnational",
  "scope_note": "Tchomia",
  "outbreak": true,
  "as_of": null,
  "date": "2026-08-04",
  "source": "Radio Okapi",
  "url": "https://www.radiookapi.net/2026/08/04/actualite/sante/ituri-ebola-continue-de-faire-des-ravages-tchomia-avec-un-taux-de"
 },
 {
  "metric": "new_cases",
  "value": 567,
  "count_type": "new",
  "geography": "national_drc",
  "scope_note": null,
  "outbreak": true,
  "as_of": null,
  "date": "2026-08-04",
  "source": "Google News - RDC (fr)",
  "url": "https://news.google.com/rss/articles/CBMikAFBVV95cUxQRFNJZVhDOGVnUkdsbFpMakUyTlhCMkZkV0RwQ2lEZUxyWTRnYW1GNF9MR2JnNG82U2NGcktfT01jcDJqcHJjSUNPQ3dHeWtLY3RKdzBJNkxyLVJJeHNveXBCWXVNVVVrRThDbEY2eFdGS0FicmpkdXZhb2V5Y29OOE1XQW5pVzBzUlpvazY3YWg?oc=5"
 },
 {
  "metric": "new_cases",
  "value": 567,
  "count_type": "new",
  "geography": "national_drc",
  "scope_note": null,
  "outbreak": true,
  "as_of": "2026-08-04",
  "date": "2026-08-04",
  "source": "Google News - RDC (fr)",
  "url": "https://news.google.com/rss/articles/CBMinAFBVV95cUxQM2RobDJvZkpZbEZaS19WbzhDNUJ6bFdNODRMbnZpVnF4SFJfNFZyVG9iT1h2YlU0TWp4eW13V3BvWWgxNXVMZGh1SG5aUmNWajNZM18wSnZQRTBLRHZabW8xSUQ5ZFdGS0V0VktXa2ZvTHBQQktweDNKVVhiWDV5MnFzODY2bzFOWkZEWkNUbDF5Vm91Rk1LbzVnRm4?oc=5"
 },
 {
  "metric": "total_cases",
  "value": 3500,
  "count_type": "cumulative",
  "geography": "national_drc",
  "scope_note": null,
  "outbreak": true,
  "as_of": null,
  "date": "2026-08-04",
  "source": "Google News - DR Congo (en)",
  "url": "https://news.google.com/rss/articles/CBMigwFBVV95cUxNc2hwTElTU0lVakZPTS1XLWdLc2x2Z3BYMUgwdUktRk9weDVlNUFSa3I4UGM0TThxb3FJYkwwbExJZEo2dENDNG5GMllydTBxbmcwR2xlaHlHNFNRNTVkVGtoaUdrVG9pcmszMmVMa2hIYmI1bEd1NU5xOEhIT1dXZWJ1SQ?oc=5"
 },
 {
  "metric": "confirmed_cases",
  "value": 3802,
  "count_type": "cumulative",
  "geography": "national_drc",
  "scope_note": null,
  "outbreak": true,
  "as_of": "2026-08-02",
  "date": "2026-08-04",
  "source": "Politico.cd",
  "url": "https://beto.cd/ebola-rdc-3802-cas-1707-deces-2-aout-lubero-51e-zone/"
 },
 {
  "metric": "deaths",
  "value": 1707,
  "count_type": "cumulative",
  "geography": "national_drc",
  "scope_note": null,
  "outbreak": true,
  "as_of": "2026-08-02",
  "date": "2026-08-04",
  "source": "Politico.cd",
  "url": "https://beto.cd/ebola-rdc-3802-cas-1707-deces-2-aout-lubero-51e-zone/"
 },
 {
  "metric": "confirmed_cases",
  "value": 400,
  "count_type": "cumulative",
  "geography": "subnational",
  "scope_note": "North Kivu",
  "outbreak": true,
  "as_of": null,
  "date": "2026-08-04",
  "source": "Politico.cd",
  "url": "https://beto.cd/ebola-rdc-3802-cas-1707-deces-2-aout-lubero-51e-zone/"
 },
 {
  "metric": "deaths",
  "value": 1700,
  "count_type": "cumulative",
  "geography": "national_drc",
  "scope_note": null,
  "outbreak": true,
  "as_of": "2026-08-04",
  "date": "2026-08-04",
  "source": "Google News - RDC (fr)",
  "url": "https://news.google.com/rss/articles/CBMivwFBVV95cUxNSUNfajZlR196bm5YVlBsREc4MWh2VGlXbDJuQ0tMWlhsVENHV3EzT24tc1BGWHRwXzA0dkgxSkdjaVRHczBKQnY0R0RpdlplVERXWkplMHlYMk80Z2dCR21vTmVTNVpxTW5uekptTTNCVkZrdVlpTjhvMEw0NHhjdmNpWkhQWHZrWi02ZHhBZ05qbGZDalAzdDJqLXhfWG1nQUdKSkszU2F1QlZXX2pDODRKXzV5bjVTa0pFcWMyRQ?oc=5"
 },
 {
  "metric": "deaths",
  "value": 1700,
  "count_type": "cumulative",
  "geography": "national_drc",
  "scope_note": null,
  "outbreak": true,
  "as_of": "2026-08-04",
  "date": "2026-08-04",
  "source": "Al Jazeera English",
  "url": "https://www.aljazeera.com/news/2026/8/4/dr-congo-ebola-outbreak-kills-more-than-1700-as-who-accelerates-trials?traffic_source=rss"
 },
 {
  "metric": "deaths",
  "value": 1600,
  "count_type": "cumulative",
  "geography": "national_drc",
  "scope_note": null,
  "outbreak": true,
  "as_of": null,
  "date": "2026-08-04",
  "source": "Google News - DR Congo (en)",
  "url": "https://news.google.com/rss/articles/CBMiggFBVV95cUxNVTc3QTNMc3NSLWFOeTk1NG1OTnRRRTAzeDJIeFlFeUNYbkhhYWE3aFZJMnhXNUJvQWZDSHdYRE9pb1lUTklCZ29WN2RCZHd0QkJ5VDR5U3ZNY1AwQTk1eE51cUlsbTBLV2l6MUNtRnRTLURZdExDSnFBV3VIbkQxYjNn0gGHAUFVX3lxTE1FWW1zSnZsbU5ENWVZWU9iQ3psTDFsZWZ5THVSVWVyV3V5WGhOS3c4SU1XQi1iZlM0OXpNTlk0RDktZ1lMV29IOU9rb3RMZG8xZTFZczktZHk0RjM2VXVoREJRT1ZTMC1DTGt0Nkplc2E1d1kxYnlCRnR2dzB4MGVVSjVqdl9Daw?oc=5"
 },
 {
  "metric": "deaths",
  "value": 1600,
  "count_type": "cumulative",
  "geography": "national_drc",
  "scope_note": null,
  "outbreak": true,
  "as_of": "2026-08-04",
  "date": "2026-08-04",
  "source": "TASS English",
  "url": "https://tass.com/society/2168759"
 },
 {
  "metric": "deaths",
  "value": 1700,
  "count_type": "cumulative",
  "geography": "national_drc",
  "scope_note": null,
  "outbreak": true,
  "as_of": "2026-08-04",
  "date": "2026-08-04",
  "source": "Google News - DR Congo (en)",
  "url": "https://news.google.com/rss/articles/CBMiyAFBVV95cUxPWXBBNFVrTF94NkpMcjMtQXlwR3NVdWZ2RDloV2RiVHRIeEFmM0I2bXM1cU15S1ZiMnhiU01CS29PVXVrMkZ1UHNGRXRRUnNrUTBZUHFQQS1UTW1sNWt4eFFxVnFSQVFaSGZsUjBQLUZWOThabUU5VmtuallQU0JseW9DSTRjUllXS0NzS2tfRkhfdTc5NGNnS0lBWU1CUmF0OXFaWF9MZWFWc3RSMGVXZ1VhNDNrV0hGa3ZYT1dvSUstTFZKSUlJMw?oc=5"
 },
 {
  "metric": "deaths",
  "value": 1707,
  "count_type": "cumulative",
  "geography": "subnational",
  "scope_note": "eastern Congo",
  "outbreak": true,
  "as_of": "2026-08-05",
  "date": "2026-08-05",
  "source": "The Hill",
  "url": "https://thehill.com/policy/healthcare/6009286-ebola-deaths-top-1700-in-eastern-congo/"
 },
 {
  "metric": "total_cases",
  "value": 3802,
  "count_type": "cumulative",
  "geography": "subnational",
  "scope_note": "eastern Congo",
  "outbreak": true,
  "as_of": "2026-08-05",
  "date": "2026-08-05",
  "source": "The Hill",
  "url": "https://thehill.com/policy/healthcare/6009286-ebola-deaths-top-1700-in-eastern-congo/"
 },
 {
  "metric": "total_cases",
  "value": 3900,
  "count_type": "cumulative",
  "geography": "national_drc",
  "scope_note": null,
  "outbreak": true,
  "as_of": "2026-08-05",
  "date": "2026-08-05",
  "source": "Google News - DR Congo (en)",
  "url": "https://news.google.com/rss/articles/CBMiqAFBVV95cUxNUExyckR6bTY0SlIwSDNWcEpxcTdWNEpUYUxtSGJONGVHTGZ1N0hnZUxMT0YwUm4xYkpzTXBBMEE3WF9XeFFUdjVSOTVxa0hCMXRRaktDRzFaSWg5M0VraFhrS1daZmJIWklUSzFxbGU5WjNkM1J1LWRCdFdnOTdWYjBSSlBFSERaSjQtR0pzblNGVG92cTZQSUlsek51SnNqcWl6cUU5MC0?oc=5"
 },
 {
  "metric": "new_cases",
  "value": 560,
  "count_type": "new",
  "geography": "national_drc",
  "scope_note": null,
  "outbreak": true,
  "as_of": null,
  "date": "2026-08-05",
  "source": "Google News - RDC (fr)",
  "url": "https://news.google.com/rss/articles/CBMigAFBVV95cUxOY3pQdy0wdVJXRHZwTzRvTndfbnE1RU45d2pGaG96dGI3aDVZcXg4UWhoalR2OTJXNXdLVHV4UjZjVnRQSDZWb2tHOUktV3NYbEdjejZkOFVDTFp1S1FfaEg0c2tQcnB3NWpzMDhuUHRJbkQ4LW1RVk1MaDdVNmNrWQ?oc=5"
 },
 {
  "metric": "deaths",
  "value": 1700,
  "count_type": "cumulative",
  "geography": "national_drc",
  "scope_note": null,
  "outbreak": true,
  "as_of": "2026-08-05",
  "date": "2026-08-05",
  "source": "Google News - DR Congo (en)",
  "url": "https://news.google.com/rss/articles/CBMigAFBVV95cUxPWkNqMjhRS3BhUlEzLUZobFVaY3pESXNFSTJLSjJtZXp6SE9NZTlMX3FBdWhmZ09pZ2tHTEhpMFZUMUVYVlIyakhhZ3BWM0FyeDJQbmU5YmQ0YlBkZUpvMGstcklNSlZvR3J6eERSeGVxX0RTNTUxYzVWTGZCVGlNLQ?oc=5"
 },
 {
  "metric": "total_cases",
  "value": 3900,
  "count_type": "cumulative",
  "geography": "national_drc",
  "scope_note": null,
  "outbreak": true,
  "as_of": null,
  "date": "2026-08-05",
  "source": "Google News - DR Congo (en)",
  "url": "https://news.google.com/rss/articles/CBMiqwFBVV95cUxPR3hpTDI5S1BQZVNlb2NzLTl1OWp4ak1sZDNHWlBsSjUzZjlZVGZqc3BCTUJ5Y1ZmaDE4UVFNSlYzSXp3ZUZRSWxoOWpiMVlXaUdGSFJxVmE3Z1JRU19OcTFPS1FBRTBUMWpvcHowdkxuV01qZFEwVGJ2cFdxb1R0N1M0dWtCV1BscmxGM2ZxOW1hdm1CU1RvNTE5MVpXOWZfa3JobjlpSmgyOTg?oc=5"
 },
 {
  "metric": "total_cases",
  "value": 3900,
  "count_type": "unclear",
  "geography": "national_drc",
  "scope_note": null,
  "outbreak": true,
  "as_of": null,
  "date": "2026-08-05",
  "source": "Google News - DR Congo (en)",
  "url": "https://news.google.com/rss/articles/CBMifEFVX3lxTE1wNnNGc1ZnX3JQRWZORTNjZFNGR3VNeG9nbDZJRHBXSXpOcjRnZTVOLWtHX19VTWl3NWR5SzBGRkVHX2Rwa05mV0EwN3R0clMtejJ2aGNuUGNZd3lIdUdrNnY0SER4cjh6cm5zZGRUSC1oRXJQejhYUzN6QTc?oc=5"
 },
 {
  "metric": "deaths",
  "value": 1700,
  "count_type": "cumulative",
  "geography": "national_drc",
  "scope_note": null,
  "outbreak": true,
  "as_of": null,
  "date": "2026-08-05",
  "source": "Africanews",
  "url": "http://www.africanews.com/2026/08/05/drc-africa-cdc-sounds-alarm-as-congo-ebola-outbreak-turns-deadliest-yet/"
 },
 {
  "metric": "total_cases",
  "value": 4000,
  "count_type": "unclear",
  "geography": "national_drc",
  "scope_note": null,
  "outbreak": true,
  "as_of": null,
  "date": "2026-08-05",
  "source": "AP News",
  "url": "https://news.google.com/rss/articles/CBMiswFBVV95cUxNRHR4MEdrUEJtTHFsb1o0ZHh1RUd3NHRpUHBLbGlWYVY2Rld5V1JROGRPX3FfUXdqUWdUTUl5SDRDeUJWQU9hLWJNMzNPSFdQY3VDOWlUanBGSDRTVzhvMl9aYnR4ekVIOUJjNlZqWGJfa05vN2pGc0w5V0V3TEk1NTVLbGRlUXY5RE5lOFI5Z2NkeVdTa2pqenhMM09rSjZyOGUwVmQ1VFJXMmF0TkpjTGd0OA?oc=5"
 },
 {
  "metric": "confirmed_cases",
  "value": 3605,
  "count_type": "cumulative",
  "geography": "national_drc",
  "scope_note": null,
  "outbreak": true,
  "as_of": "2026-07-30",
  "date": "2026-08-05",
  "source": "France24",
  "url": "https://www.france24.com/en/video/20260805-dr-congo-is-set-to-open-its-largest-ever-ebola-treatment-facility"
 },
 {
  "metric": "deaths",
  "value": 1587,
  "count_type": "cumulative",
  "geography": "national_drc",
  "scope_note": null,
  "outbreak": true,
  "as_of": "2026-07-30",
  "date": "2026-08-05",
  "source": "France24",
  "url": "https://www.france24.com/en/video/20260805-dr-congo-is-set-to-open-its-largest-ever-ebola-treatment-facility"
 },
 {
  "metric": "total_cases",
  "value": 3900,
  "count_type": "cumulative",
  "geography": "national_drc",
  "scope_note": null,
  "outbreak": true,
  "as_of": "2026-08-05",
  "date": "2026-08-05",
  "source": "Google News - DR Congo (en)",
  "url": "https://news.google.com/rss/articles/CBMiakFVX3lxTE9HNkxqZ2JVemZOaXYzeEtTdFZmWjRqRzNxUE91X3Y2ZzRMZlBUTE9KUjRCUm80c2g5T1RCOThwN0dRUk91T016NEdCcklEdG9EZmxPQkZHOVNWcDhIb1FmMHp5NGNRV183SlE?oc=5"
 }
]
```
