## Supplementary material for "Nowcasting outbreak case and death counts from open-source reporting A validation on the 2026 Ebola (Bundibugyo) outbreak in the Democratic Republic of the Congo": Reproducibility bundle: extracted figures, official series, and backtest code: extracted_epi_figures_live.json (part 1 of 2)

```
[
 {
  "as_of": null,
  "outbreak": true,
  "metric": "suspected_cases",
  "value": 900,
  "geography": "national_drc",
  "count_type": "cumulative",
  "date": "2026-05-25",
  "source": "France24",
  "url": "https://www.france24.com/en/ebola-outbreak-raises-fears-of-wider-spread-in-central-africa"
 },
 {
  "as_of": null,
  "outbreak": true,
  "metric": "deaths",
  "value": 200,
  "geography": "national_drc",
  "count_type": "cumulative",
  "date": "2026-05-25",
  "source": "France24",
  "url": "https://www.france24.com/en/ebola-outbreak-raises-fears-of-wider-spread-in-central-africa"
 },
 {
  "metric": "deaths",
  "value": 1400,
  "count_type": "cumulative",
  "geography": "national_drc",
  "as_of": null,
  "outbreak": true,
  "date": "2026-07-28",
  "source": "Google News - RDC (fr)",
  "url": "2026-07-28T11:12:40#16dc3e740cd8"
 },
 {
  "count_type": "cumulative",
  "geography": "national_drc",
  "metric": "deaths",
  "value": 2000,
  "outbreak": true,
  "as_of": null,
  "date": "2026-08-11",
  "source": "AP News",
  "url": "https://news.google.com/rss/articles/CBMihwFBVV95cUxOSF9yUjNXX2h4OXJYMjN4LUdDRS03dGd6MmwzWXM4azBtY2FPMW0zcGsyRXNoRHBoZEhERXNUOTFfd3RYOEhvVEF0WEZuLVp1X0JtdUFFZWlVNlVyeXgtR05sUkc5c19CWW85WmZYRWRCNG9YSHVJVU4xUDZCWjEydDNpSHY1WGs?oc=5"
 },
 {
  "as_of": null,
  "outbreak": true,
  "metric": "deaths",
  "value": 800,
  "geography": "national_drc",
  "count_type": "cumulative",
  "date": "2026-07-16",
  "source": "Google News - DR Congo (en)",
  "url": "https://news.google.com/rss/articles/CBMijgFBVV95cUxPdGVpSWRsLUl6RFI2YzU3dnB4bm0wT0JsS3MxXzBOMkNJOTA0SHAycUphQ3BCSW9IX2t1RmRFbnRCSjRjNVotQ2E0aGgyblJlRUhzcGRoMVBQRWRST1lWUEpZVzBKYjFhbHphX0cwazU4VlFuY04yQ3VzUnJkVTVwaXhvUXFPWnZyLWhYTTJR0gGOAUFVX3lxTE90ZWlJZGwtSXpEUjZjNTd2cHhubTBPQmxLczFfME4yQ0k5MDRIcDJxSmFDcEJJb0hfa3VGZEVudEJKNGM1Wi1DYTRoaDJuUmVFSHNwZGgxUFBFZFJPWVZQSllXMEpiMWFsemFfRzBrNThWUW5jTjJDdXNScmRVNXBpeG9RcU9adnItaFhNMlE?oc=5"
 },
 {
  "as_of": "2026-07-21",
  "outbreak": true,
  "count_type": "cumulative",
  "metric": "total_cases",
  "value": 2400,
  "geography": "national_drc",
  "date": "2026-07-21",
  "source": "Google News - RDC (fr)",
  "url": "2026-07-21T11:03:00#0e1c0216f89f"
 },
 {
  "metric": "total_cases",
  "value": 3000,
  "outbreak": true,
  "geography": "national_drc",
  "as_of": "2026-07-26",
  "count_type": "cumulative",
  "date": "2026-07-26",
  "source": "Google News - DR Congo (en)",
  "url": "2026-07-26T07:18:00#3d3c5e73627e"
 },
 {
  "as_of": "2026-07-09",
  "outbreak": true,
  "metric": "total_cases",
  "value": 1700,
  "geography": "national_drc",
  "count_type": "cumulative",
  "date": "2026-07-09",
  "source": "Google News - RDC (fr)",
  "url": "https://news.google.com/rss/articles/CBMifEFVX3lxTE56d1VnWHoxNUFFcFFpX2w0X21yNFR4d19LVFVuODRNTGlYdTA2NVJsWllXY0hQN0xyZmo1WFR5TVMtS3h3aXJWXzRxRG5iWFpOblZTSDgzcktDVVMwYWxrT2JuZGpaSUF1SFBsTmhWTW9GQ1B2NVpuY1hxMzg?oc=5"
 },
 {
  "as_of": "2026-07-09",
  "outbreak": true,
  "metric": "deaths",
  "value": 600,
  "geography": "national_drc",
  "count_type": "cumulative",
  "date": "2026-07-09",
  "source": "Google News - RDC (fr)",
  "url": "https://news.google.com/rss/articles/CBMifEFVX3lxTE56d1VnWHoxNUFFcFFpX2w0X21yNFR4d19LVFVuODRNTGlYdTA2NVJsWllXY0hQN0xyZmo1WFR5TVMtS3h3aXJWXzRxRG5iWFpOblZTSDgzcktDVVMwYWxrT2JuZGpaSUF1SFBsTmhWTW9GQ1B2NVpuY1hxMzg?oc=5"
 },
 {
  "value": 3200,
  "outbreak": true,
  "metric": "total_cases",
  "geography": "national_drc",
  "count_type": "cumulative",
  "as_of": "2026-07-27",
  "date": "2026-07-27",
  "source": "Google News - DR Congo (en)",
  "url": "2026-07-27T18:30:00#ccefb2079cae"
 },
 {
  "geography": "national_drc",
  "as_of": "2026-07-27",
  "outbreak": true,
  "value": 1405,
  "count_type": "cumulative",
  "metric": "deaths",
  "date": "2026-07-27",
  "source": "Google News - DR Congo (en)",
  "url": "2026-07-27T18:30:00#ccefb2079cae"
 },
 {
  "metric": "confirmed_cases",
  "geography": "national_drc",
  "value": 2900,
  "as_of": "2026-07-25",
  "outbreak": true,
  "count_type": "cumulative",
  "date": "2026-07-25",
  "source": "Google News - RDC (fr)",
  "url": "2026-07-25T08:03:31#08fcc6a9fc05"
 },
 {
  "as_of": "2026-07-23",
  "outbreak": true,
  "metric": "deaths",
  "value": 1033,
  "geography": "national_drc",
  "count_type": "cumulative",
  "date": "2026-07-23",
  "source": "Google News - DR Congo (en)",
  "url": "https://news.google.com/rss/articles/CBMivAFBVV95cUxQLVozTHJkUnBKWFV2RHp5TVUyWlVNYlMwd3RQMVI1VmVyb3R4OHdzSWxCN3BER3o5d0QybUxxTERNYUw5b1ZVb3FCSHRzdDlfMDFuM1dlQW1WUk83cGpkVW9za2lLTmdiaW15XzJIcDMyM0ZXZUx3VjFRTlZYYmFzZDFUbXJ4VUJMTjFMUG0tU1Q1TEV2Umc0N3VtcTRtVG1UbEZncTladkhFck13UUEtMl80OEt4cnpsYXMxYtIBwgFBVV95cUxNU00yc21GQVctakFKLU1YUVNUZDV6Yy1lTFRwR2xSNmpBUHk5MGdlN2M3UDdVZnlfVV9qNlJ1TzlxTXpfRVdNc0x1ZXlseVdPMjBLTTZzUW9ZejZqRHExUVY2U3AxVnNmVklWd0gzd0Ytb2dZa05KdDEyNkQ1ZXQ4eWZ4NFZRQTFsa2lFWGg0MTZSVktfdlQtRG5GeHYyUUFkVXE5UDd0V0dZeTZPeGhaZ05XbnFiSHlVR2lxdkhxZ0RGdw?oc=5"
 },
 {
  "as_of": "2026-07-23",
  "outbreak": true,
  "metric": "confirmed_cases",
  "value": 2500,
  "geography": "national_drc",
  "count_type": "cumulative",
  "date": "2026-07-23",
  "source": "Google News - DR Congo (en)",
  "url": "https://news.google.com/rss/articles/CBMivAFBVV95cUxQLVozTHJkUnBKWFV2RHp5TVUyWlVNYlMwd3RQMVI1VmVyb3R4OHdzSWxCN3BER3o5d0QybUxxTERNYUw5b1ZVb3FCSHRzdDlfMDFuM1dlQW1WUk83cGpkVW9za2lLTmdiaW15XzJIcDMyM0ZXZUx3VjFRTlZYYmFzZDFUbXJ4VUJMTjFMUG0tU1Q1TEV2Umc0N3VtcTRtVG1UbEZncTladkhFck13UUEtMl80OEt4cnpsYXMxYtIBwgFBVV95cUxNU00yc21GQVctakFKLU1YUVNUZDV6Yy1lTFRwR2xSNmpBUHk5MGdlN2M3UDdVZnlfVV9qNlJ1TzlxTXpfRVdNc0x1ZXlseVdPMjBLTTZzUW9ZejZqRHExUVY2U3AxVnNmVklWd0gzd0Ytb2dZa05KdDEyNkQ1ZXQ4eWZ4NFZRQTFsa2lFWGg0MTZSVktfdlQtRG5GeHYyUUFkVXE5UDd0V0dZeTZPeGhaZ05XbnFiSHlVR2lxdkhxZ0RGdw?oc=5"
 },
 {
  "as_of": "2026-06-14",
  "outbreak": true,
  "metric": "confirmed_cases",
  "value": 782,
  "geography": "national_drc",
  "count_type": "cumulative",
  "date": "2026-06-14",
  "source": "Reuters Top News",
  "url": "https://news.google.com/rss/articles/CBMi1AFBVV95cUxNNzVRYWFqbWpqcms5bFhjZU1VWTg2dnV3SHFLRjJLTTlxOUMxWmJ6NmZRc0pvMzlHLUx5TXVFOEt2dVA4eW01bmhKQjcxV1ktd0drLW9YRWo4cEJsWTR5TGd1enE0a0lRZWVmMmVrdmJJNUs0V3BJUEhOdFlUZy16bXRsNmdhc0RYOTZaQ3Vqb2NSMkJfOUJpT3VWXzVLNnZmbktWazVybzYyTVp6SmVSLV9TT2FWbUJodmMtTnlIUWlNNUc2MDM4N1JKbXByRFFrUVJocw?oc=5"
 },
 {
  "metric": "deaths",
  "count_type": "cumulative",
  "as_of": null,
  "value": 1850,
  "outbreak": true,
  "geography": "national_drc",
  "date": "2026-08-07",
  "source": "Google News - RDC (fr)",
  "url": "https://news.google.com/rss/articles/CBMiwAFBVV95cUxQTlZTZ1A3MzZoRy1aTEktbmgyX1VteGtQRVU0RG9xdE80dTZzbFdoeUZXei1BNGxlOUpoU3VKLXJMV0JUem84UDFRSmtQWm9BM3lHd1BrMUdWVXR6Vks0ZnBfeWdxa29nUFBJakVVeDdWZlBqWVl1OXJCOEtYX1M0TVNXYVdQYkRGQnhfMk14S3J6bW5PUlFsRGNqWl9RWFNaZk4wRFcxS2U0elBJMnhwNnplMzVuT0lOWFU2VFhkUHY?oc=5"
 },
 {
  "geography": "national_drc",
  "as_of": null,
  "count_type": "cumulative",
  "outbreak": false,
  "metric": "deaths",
  "value": 2000,
  "date": "2026-08-07",
  "source": "Google News - RDC (fr)",
  "url": "https://news.google.com/rss/articles/CBMiwAFBVV95cUxQTlZTZ1A3MzZoRy1aTEktbmgyX1VteGtQRVU0RG9xdE80dTZzbFdoeUZXei1BNGxlOUpoU3VKLXJMV0JUem84UDFRSmtQWm9BM3lHd1BrMUdWVXR6Vks0ZnBfeWdxa29nUFBJakVVeDdWZlBqWVl1OXJCOEtYX1M0TVNXYVdQYkRGQnhfMk14S3J6bW5PUlFsRGNqWl9RWFNaZk4wRFcxS2U0elBJMnhwNnplMzVuT0lOWFU2VFhkUHY?oc=5"
 },
 {
  "value": 1300,
  "count_type": "cumulative",
  "geography": "national_drc",
  "metric": "deaths",
  "as_of": "2026-07-26",
  "outbreak": true,
  "date": "2026-07-26",
  "source": "Google News - RDC (fr)",
  "url": "2026-07-26T12:13:00#38200f0babcf"
 },
 {
  "as_of": null,
  "outbreak": true,
  "metric": "total_cases",
  "value": 2400,
  "geography": "national_drc",
  "count_type": "cumulative",
  "date": "2026-07-21",
  "source": "Google News - DR Congo (en)",
  "url": "https://news.google.com/rss/articles/CBMiqwFBVV95cUxOZm0yMDZUUjN0VDgyV0NJeGR3cU5NUXNLVElVejI2bGt2dXNlUF84YjdyQWNNMUsxWVE3LWRKNENhZ0lGRlNSZ3hvVFV1VkxwTnNEdE1JVS1KX2h6Wi1ZQ1E0SnZRTWNxZHIyZmthQ0Z0V2UwS3JqWU9hV2E5Wl92TUx5UTR2c0w3dGx6VllPS0prV3k1U1NPdnYxbG5wR3ZVNHRDZ1JKRE1wZ1HSAasBQVVfeXFMT3JoSThZTWpjSUlKRXlRUEhMRVRvVVphLXJrNzUyR3ZENEdxc2lKYTkwc01fU2dhUHY2M1oxbTVudDZDTzNodmNHTjgwQmQ5MXpIaDI1MnJHNzNjcVZtQnlvOWtLbHo5V29INnR6Y1FMTWJLUlZjMl9mQmtNaURhbkZLX1E1aVdZVWs4S01IUEg1NVRuLVFDMEUwaHVaNEhacFVraTQtLWNLVVlj?oc=5"
 },
 {
  "as_of": "2026-07-30",
  "outbreak": true,
  "metric": "recovered",
  "value": 2,
  "geography": "subnational",
  "count_type": "new",
  "date": "2026-07-31",
  "source": "Actualité.cd",
  "url": "https://actualite.cd/2026/07/31/ebola-butembo-deux-enfants-declares-gueris-quittent-le-cte-de-katwa"
 },
 {
  "as_of": "2026-07-26",
  "outbreak": true,
  "metric": "deaths",
  "value": 1354,
  "geography": "national_drc",
  "count_type": "cumulative",
  "date": "2026-07-26",
  "source": "Google News - DR Congo (en)",
  "url": "https://news.google.com/rss/articles/CBMijAFBVV95cUxQTC1DZ2o4TktGLWVBdW5WUGhOWFpDRFk3b1JyTVpwU2VoYzNjS0p4RG9SS28wS2VZcGV0R1JyYUpkWTlLVzdQMHFCTnlVZkgzWV9TZmFLUFNQcUw5TTFoVm5SalJLdjJ3ZVBqUDRPT253TlNHcnVSdWJReXh5QzdJd2tVeHl1TnEwNHg0Ng?oc=5"
 },
 {
  "as_of": "2026-07-26",
  "outbreak": true,
  "metric": "total_cases",
  "value": 3000,
  "geography": "national_drc",
  "count_type": "cumulative",
  "date": "2026-07-26",
  "source": "Google News - DR Congo (en)",
  "url": "https://news.google.com/rss/articles/CBMijAFBVV95cUxQTC1DZ2o4TktGLWVBdW5WUGhOWFpDRFk3b1JyTVpwU2VoYzNjS0p4RG9SS28wS2VZcGV0R1JyYUpkWTlLVzdQMHFCTnlVZkgzWV9TZmFLUFNQcUw5TTFoVm5SalJLdjJ3ZVBqUDRPT253TlNHcnVSdWJReXh5QzdJd2tVeHl1TnEwNHg0Ng?oc=5"
 },
 {
  "as_of": null,
  "outbreak": true,
  "metric": "deaths",
  "value": 100,
  "geography": "subnational",
  "count_type": "cumulative",
  "date": "2026-05-18",
  "source": "Le Monde",
  "url": "https://www.lemonde.fr/planete/article/2026/05/18/pourquoi-la-flambee-d-ebola-en-rdc-inquiete-les-autorites-sanitaires-internationales_6691029_3244.html"
 },
 {
  "geography": "national_drc",
  "as_of": null,
  "count_type": "cumulative",
  "metric": "total_cases",
  "outbreak": true,
  "value": 5000,
  "date": "2026-08-20",
  "source": "Google News - DR Congo (en)",
  "url": "https://news.google.com/rss/articles/CBMizgFBVV95cUxNcG4tTHpndjJNdWJHalpFclVJMmRHcXUyckVFR1JGcmpsYkN6TmtJU0dlMkhBdWlDM1A2N21qVXZyVXNYc3ctRzZ5ckd3Nk50alJhT2ZOc2JFdTFuQ2pjN3JUR3AydjFMd3BKYk1VLWxOdFhuTXd6TjIwOERNczFhRWx3aWYxa29hTHNpaDhyN0NyM3J4MlhFYW9SM0FJU21JTnB3TzRfR2RtMnBVZWZkSnFrbDRBYmZkc0lpWXpSVU5NSV9FRl9aQ1UwSWp5Zw?oc=5"
 },
 {
  "as_of": null,
  "outbreak": true,
  "metric": "total_cases",
  "value": 1000,
  "geography": "national_drc",
  "count_type": "cumulative",
  "date": "2026-06-23",
  "source": "DW News",
  "url": "https://www.dw.com/en/ebola-in-dr-congo-sees-record-first-month-caseload/a-77672493?maca=en-rss-en-all-1573-rdf"
 },
 {
  "count_type": "cumulative",
  "metric": "total_cases",
  "value": 3095,
  "geography": "cross_border_total",
  "as_of": "2026-07-27",
  "outbreak": true,
  "date": "2026-07-27",
  "source": "Google News - RDC (fr)",
  "url": "2026-07-27T11:25:33#8b7f23d2bb7e"
 },
 {
  "as_of": "2026-07-27",
  "outbreak": true,
  "geography": "cross_border_total",
  "metric": "deaths",
  "count_type": "cumulative",
  "value": 1356,
  "date": "2026-07-27",
  "source": "Google News - RDC (fr)",
  "url": "2026-07-27T11:25:33#8b7f23d2bb7e"
 },
 {
  "count_type": "cumulative",
  "as_of": "2026-07-28",
  "outbreak": true,
  "metric": "total_cases",
  "value": 3262,
  "geography": "subnational",
  "date": "2026-07-28",
  "source": "The Hindu",
  "url": "2026-07-28T17:51:12#b6bfc3e76d6f"
 },
 {
  "metric": "deaths",
  "outbreak": true,
  "count_type": "cumulative",
  "as_of": "2026-07-28",
  "value": 1437,
  "geography": "subnational",
  "date": "2026-07-28",
  "source": "The Hindu",
  "url": "2026-07-28T17:51:12#b6bfc3e76d6f"
 },
 {
  "as_of": "2026-07-28",
  "outbreak": true,
  "metric": "total_cases",
  "value": 3200,
  "geography": "national_drc",
  "count_type": "cumulative",
  "date": "2026-07-28",
  "source": "Google News - DR Congo (en)",
  "url": "https://news.google.com/rss/articles/CBMiwAFBVV95cUxNZzlFckd0ZU8xQW1xbjZHcXZoczJDVEtGdTQzS29BaDlaQzB5MDZqM0RUQlEwY0VZY05wOXVTbk0zT1YzcEZxNU83MU40SjJxTWpMaWpnMmx6dG9IeDgxX25SdFdFRFFBU1otRTZEQTRpN1hzUlFQS2tLYXd5X3ZjcTlKSDhoY2ItZm5IbmJVNWpmUVVBOEliSmZiNDVRVmt0YWlqV096U3FCZE0yYXh6eWlIakIzZFFkM1pwVEQ5Rk_SAcABQVVfeXFMT2oyM19VR2hGRjg4Q1d3SlFncWVTQXNYMEFLenlpQlQtc0hiZEV0dkpzWUV0X0JnSV9fRjlqaWZxeG9Fd2x1enQtSHFiRFQ0ZEprdEhlUHliWWZINTRXYVFLdmFiRk1PekpDWlplQjBEMUVQUmQ3alFpS051S0JJTmd5OFdUQWE0MnhtaGxlRE1KYzUxUm1Qc2FQcXluUkZTcEFydTEzLUJmSFk3OXpxSThBejVLQ3JsSXVjTzlIWlBC?oc=5"
 },
 {
  "as_of": "2026-07-29",
  "outbreak": true,
  "metric": "total_cases",
  "value": 3200,
  "geography": "national_drc",
  "count_type": "cumulative",
  "date": "2026-07-29",
  "source": "Google News - DR Congo (en)",
  "url": "https://news.google.com/rss/articles/CBMiYEFVX3lxTE1XQXRGNlpNbFVJNGpPRXRoZ3RKTUJtbnRoQWNjRXZCU2I1UTdpVFdCaGhHcUtmSVgxNHhzRU1DSHFqRE5VZ2FoNE9sRUxpcjZDSjU3RGxGX1RxcmUycEd0QQ?oc=5"
 },
 {
  "as_of": null,
  "outbreak": true,
  "metric": "deaths",
  "value": 1300,
  "geography": "national_drc",
  "count_type": "cumulative",
  "date": "2026-07-25",
  "source": "Al Jazeera English",
  "url": "https://www.aljazeera.com/news/2026/7/25/ebola-deaths-in-drc-surge-past-1300-as-virus-spreading-like-a-wildfire?traffic_source=rss"
 },
 {
  "as_of": null,
  "outbreak": true,
  "metric": "deaths",
  "value": 1300,
  "geography": "national_drc",
  "count_type": "cumulative",
  "date": "2026-07-26",
  "source": "Google News - RDC (fr)",
  "url": "https://news.google.com/rss/articles/CBMijgFBVV95cUxQODRRa1h0OGI0NFRWUmtRSll3d2dhYzJZbmhTY1hkeUVIa3pLX3N6VGV6cGpfQzQ1LXRYWHRKT29IMEw4aGpKOWZoVHFwblJEcG4zdHNoMHV0NHUxSUVkVFk5Zi1ILVZrUEF5Mll5b2VXM0tBRDNNZGVPU21Udks4YnpkbUd1RDIwYlNOd0FR?oc=5"
 },
 {
  "as_of": null,
  "outbreak": true,
  "metric": "total_cases",
  "value": 1528,
  "geography": "national_drc",
  "count_type": "cumulative",
  "date": "2026-07-05",
  "source": "Google News - RDC (fr)",
  "url": "https://news.google.com/rss/articles/CBMiT0FVX3lxTE53dnlOUnpRVEZQdjUyV2E3amdzZ3YzdWhicFZiZURDMFJMTFJhcTZUVG9wbnZNZGp1eUVUaVRrellDRFpaSnYyUHVZQ0tQemM?oc=5"
 },
 {
  "as_of": null,
  "outbreak": true,
  "metric": "deaths",
  "value": 492,
  "geography": "national_drc",
  "count_type": "cumulative",
  "date": "2026-07-05",
  "source": "Google News - RDC (fr)",
  "url": "https://news.google.com/rss/articles/CBMiT0FVX3lxTE53dnlOUnpRVEZQdjUyV2E3amdzZ3YzdWhicFZiZURDMFJMTFJhcTZUVG9wbnZNZGp1eUVUaVRrellDRFpaSnYyUHVZQ0tQemM?oc=5"
 },
 {
  "as_of": null,
  "outbreak": true,
  "metric": "total_cases",
  "value": 3200,
  "geography": "national_drc",
  "count_type": "cumulative",
  "date": "2026-07-28",
  "source": "Google News - RDC (fr)",
  "url": "https://news.google.com/rss/articles/CBMioAFBVV95cUxOaVI5QTZQTW54V1NMa0U2T3ljbE1Ra3hRMTJwTFNXMnRnNEpacHcxcWdJNWwxQWNWYml3a3NRMFRoWUxmek1RQXZhYjZGN2R3UGZ1S3RrbVdmT2s4S05SUWNpRWhNQm5YM3B1NkU1YlFMRDNJaEtOLTRiaFNiMFR0X3VibXI0Z19MR2Ewdi1Id3UzVGhGc05xd1pKU0J5Tkx1?oc=5"
 },
 {
  "as_of": null,
  "outbreak": true,
  "metric": "deaths",
  "value": 600,
  "geography": "national_drc",
  "count_type": "cumulative",
  "date": "2026-07-10",
  "source": "France24 French",
  "url": "https://www.france24.com/fr/vid%C3%A9o/20260710-ebola-en-rdc-la-nouvelle-%C3%A9pid%C3%A9mie-se-propage-plus-vite-que-les-pr%C3%A9c%C3%A9dentes"
 },
 {
  "as_of": null,
  "outbreak": true,
  "metric": "confirmed_cases",
  "value": 1759,
  "geography": "national_drc",
  "count_type": "cumulative",
  "date": "2026-07-10",
  "source": "France24 French",
  "url": "https://www.france24.com/fr/vid%C3%A9o/20260710-ebola-en-rdc-la-nouvelle-%C3%A9pid%C3%A9mie-se-propage-plus-vite-que-les-pr%C3%A9c%C3%A9dentes"
 },
 {
  "as_of": null,
  "outbreak": true,
  "metric": "deaths",
  "value": 400,
  "geography": "national_drc",
  "count_type": "cumulative",
  "date": "2026-07-04",
  "source": "Google News - DR Congo (en)",
  "url": "https://news.google.com/rss/articles/CBMilgFBVV95cUxNZFpmbUpHcWpBelhPRG5PRExnSUMwNDJqUDZXc0FFVk5IX1hCQi01SmtHLXo2NWk1eGNiVHJWU0FyVGdfVFNQSzRMV1FGeXZzcHg0V0tVcW9QSVB3bVZ6M3ZDZHFqdDVmSkhwTWhReTN6TWlaVTRWM1dyMzAyQ011cHp1cWY1UGxIc05Na053cHdvaUdQaGc?oc=5"
 },
 {
  "as_of": "2026-07-22",
  "outbreak": true,
  "metric": "deaths",
  "value": 1000,
  "geography": "cross_border_total",
  "count_type": "cumulative",
  "date": "2026-07-22",
  "source": "Google News - RDC (fr)",
  "url": "https://news.google.com/rss/articles/CBMizwFBVV95cUxPa0dZOG9aVWMtM055d2xVTHdKa19CTExOakN4dEVPRC1WeWpjYWhINzZDUWdOWWU3SGY4YzlYOEswRlFEX0JqQWVRRnJ3SFdRaHo3bjdSb1dDZWJQbmtlQUg2bHBQY3BWY20xQUpIXzJudkJCdzBBSF81SE44U3dGRkhrSV8zMXV0QnhTTl9CYi14c2ZYenM3VWRLcDAyT3FOc05NWm9GRm1MT0dtT2E5eVpMNHY2ekg3ZjJyNDlNS3NEYk5WektpWGE2S3I0OE0?oc=5"
 },
 {
  "metric": "deaths",
  "geography": "national_drc",
  "outbreak": true,
  "as_of": null,
  "count_type": "cumulative",
  "value": 2000,
  "date": "2026-08-12",
  "source": "Google News - DR Congo (en)",
  "url": "https://news.google.com/rss/articles/CBMisAFBVV95cUxPOHloYnFLdlJHbXk1bDBzdHRScTFhRlZsN2NJV0czbmZITTZGZlNFcl9hNzljMTFJU19UVzZZeGpNNk5wTUVwcGJGVmFQT2JMdm5vSU55ZXBtbUZwdGxFdF9jN3MyX0tmV19oNjRvOXBFMzh1dnc5M3ZLdnRmdmR0N2MxZjUySUdiMTgtam5reC1PLXAyaXdnazM5TVl3RkI5ak9vMHNLM0xrNHUwcm5LSA?oc=5"
 },
 {
  "as_of": null,
  "outbreak": true,
  "metric": "confirmed_cases",
  "value": 1400,
  "geography": "national_drc",
  "count_type": "cumulative",
  "date": "2026-07-03",
  "source": "France24 French",
  "url": "https://www.france24.com/fr/vid%C3%A9o/20260703-ebola-la-rd-congo-et-l-afrique-du-sud-renforcent-leur-coop%C3%A9ration"
 },
 {
  "as_of": null,
  "outbreak": true,
  "metric": "deaths",
  "value": 438,
  "geography": "national_drc",
  "count_type": "cumulative",
  "date": "2026-07-03",
  "source": "France24 French",
  "url": "https://www.france24.com/fr/vid%C3%A9o/20260703-ebola-la-rd-congo-et-l-afrique-du-sud-renforcent-leur-coop%C3%A9ration"
 },
 {
  "as_of": null,
  "outbreak": true,
  "metric": "deaths",
  "value": 500,
  "geography": "national_drc",
  "count_type": "cumulative",
  "date": "2026-07-06",
  "source": "Google News - DR Congo (en)",
  "url": "https://news.google.com/rss/articles/CBMirAFBVV95cUxObFhiOXhuZjF4V24tZ3hkbGJkc29qN1h0QWpYNzAtUldEUUZvZzRsY2RIbUtCUkdIaF9yNjNZTFdYVm12Y0x3Q3lqRENEOUFvWFBOMGtUZXRZa1NDYkQ0TWFIV3BYckxsVHBiZ2VlVFNlTjFKUDkzcjUzQUJGQXZPdnJ0Ui1tQ0ZZVWFmSWhzUVllYk9rcld4OUNsSnJVV19qdmdvUVEtcGlNUHgz?oc=5"
 },
 {
  "as_of": "2026-08-05",
  "outbreak": true,
  "metric": "total_cases",
  "value": 3900,
  "geography": "national_drc",
  "count_type": "cumulative",
  "date": "2026-08-05",
  "source": "Google News - DR Congo (en)",
  "url": "https://news.google.com/rss/articles/CBMiakFVX3lxTE9HNkxqZ2JVemZOaXYzeEtTdFZmWjRqRzNxUE91X3Y2ZzRMZlBUTE9KUjRCUm80c2g5T1RCOThwN0dRUk91T016NEdCcklEdG9EZmxPQkZHOVNWcDhIb1FmMHp5NGNRV183SlE?oc=5"
 },
 {
  "as_of": "2026-05-15",
  "outbreak": true,
  "metric": "deaths",
  "value": 65,
  "geography": "subnational",
  "count_type": "cumulative",
  "date": "2026-05-16",
  "source": "Al Jazeera Arabic",
  "url": "https://www.aljazeera.net/news/2026/5/16/65-%d8%ad%d8%a7%d9%84%d8%a9-%d9%88%d9%81%d8%a7%d8%a9-%d9%81%d9%8a-%d8%aa%d9%81%d8%b4%d9%8a-%d8%a5%d9%8a%d8%a8%d9%88%d9%84%d8%a7-%d8%a8%d8%a7%d9%84%d9%83%d9%88%d9%86%d8%ba%d9%88?traffic_source=rss"
 },
 {
  "as_of": "2026-05-15",
  "outbreak": true,
  "metric": "suspected_cases",
  "value": 246,
  "geography": "subnational",
  "count_type": "cumulative",
  "date": "2026-05-16",
  "source": "Al Jazeera Arabic",
  "url": "https://www.aljazeera.net/news/2026/5/16/65-%d8%ad%d8%a7%d9%84%d8%a9-%d9%88%d9%81%d8%a7%d8%a9-%d9%81%d9%8a-%d8%aa%d9%81%d8%b4%d9%8a-%d8%a5%d9%8a%d8%a8%d9%88%d9%84%d8%a7-%d8%a8%d8%a7%d9%84%d9%83%d9%88%d9%86%d8%ba%d9%88?traffic_source=rss"
 },
 {
  "as_of": null,
  "outbreak": true,
  "metric": "deaths",
  "value": 300,
  "geography": "national_drc",
  "count_type": "cumulative",
  "date": "2026-06-28",
  "source": "Google News - RDC (fr)",
  "url": "https://news.google.com/rss/articles/CBMipwFBVV95cUxPeVZPM0lNWFc4ZVk4YjNncmhZaFlvR2pNeU5CajFQN1VjdnZpYk9oeHp5emVjTHdpWmxIcGI1ZWxDU285ajB5YkFCWk9rSHZreGlNbHNFM1FHWFB2WkZWTVNqUENXTFVTekw0VWRfMDVaTnlpMU1nbEtRTl9ZMDRMTmlpLXF6b0hWQnhUS1NsdjZFeWxOcEJLRldpeVpYT1NrSEZyTEZVUQ?oc=5"
 },
 {
  "as_of": null,
  "outbreak": true,
  "metric": "deaths",
  "value": 400,
  "geography": "national_drc",
  "count_type": "cumulative",
  "date": "2026-07-03",
  "source": "Google News - RDC (fr)",
  "url": "https://news.google.com/rss/articles/CBMi1wFBVV95cUxONVY1WUx0RGZNQ25TeHVDaUo1bkt1QUZRaEU3VUk3NzJlUXhIOUprRVZhUlRpeUJzQm96dTNfOEdHVklrWnh0VUtHRnZVejdRV3FuSkpLblZwYUFISEFXc2FrR2JVVk84M0ZIYVUtSThVbk5WYWZiWUR3bzJNeWQzdG1yQ2ZpWWhNSTBaSXV3VE84M0lHUW1BMEViRWtMbTE1aDFkM0VhNUtCMmlBSENJNE1kZ2x1T3R4RVlDZFU1WkJ6YXNIalh5cm9mZXhtN1Bya0hMUGJfSQ?oc=5"
 },
 {
  "as_of": null,
  "outbreak": true,
  "metric": "confirmed_cases",
  "value": 1700,
  "geography": "national_drc",
  "count_type": "cumulative",
  "date": "2026-07-16",
  "source": "Google News - DR Congo (en)",
  "url": "https://news.google.com/rss/articles/CBMiuwFBVV95cUxNRDlwYTA1VTl6ZlFKbWliR2RWTHJ6SGxRbEszUnlXTm5XdW1CZzM1X1RzTzJQbXdtR3hEX2FSelNaMjFkQmJXMDVhUW5jamFyRFVQTVpLdUFwSmtlUGhGUGRvU0U4U1BQeWgxUjEzYU1WUkhHanlCSjVDY2FmV3NtZ0dlNGVCenJaMXY0a2FJMmFvdHNwVklOX2pNVU5EaGRxV1pmY0Nfdm1teHQxT0FNN3FtTzh4VGlpU2Iw?oc=5"
 },
 {
  "as_of": "2026-07-13",
  "outbreak": true,
  "metric": "total_cases",
  "value": 1900,
  "geography": "national_drc",
  "count_type": "cumulative",
  "date": "2026-07-13",
  "source": "Google News - DR Congo (en)",
  "url": "https://news.google.com/rss/articles/CBMinwFBVV95cUxPUkh6NGt5SWw4bWl6Q2JWZWVDZk9XTDRhekh0cXEtOVJUTmt4Nll3c1VWUFlsVmc3NTlaYW5pYVY1ZU96SkhPVnBaWWdzMHk1bXpTYVgwUUhfeW51akhvSTBJNkRKNDlpZV9OS3g5TGhnUUlxVG43a19BcGJEcXVtb2pjNXdxV1B6ZG5WY0pvdXgyWlJIMmI5cXVjejIwcFk?oc=5"
 },
 {
  "value": 930,
  "count_type": "cumulative",
  "outbreak": true,
  "as_of": "2026-07-20",
  "metric": "deaths",
  "geography": "national_drc",
  "date": "2026-07-20",
  "source": "Google News - DR Congo (en)",
  "url": "2026-07-20T09:07:27#561a5047e355"
 },
 {
  "metric": "deaths",
  "as_of": null,
  "outbreak": true,
  "value": 2500,
  "count_type": "cumulative",
  "geography": "national_drc",
  "date": "2026-08-21",
  "source": "Google News - DR Congo (en)",
  "url": "https://news.google.com/rss/articles/CBMid0FVX3lxTE9XdTRxN01ld2tyS29hOGpFbUF3STk5VVhSTGExVVk0M3pNbHhwWlhFVFd5OGJNWTBDYk14aFY4WDRkT2dDaXJaS3ExMlBUQS1IdHB0cm1HN2o4QXFoaXZzODNHZk4tcTkzODB0NmQxRUU4QjVWVk44?oc=5"
 },
 {
  "as_of": null,
  "outbreak": true,
  "metric": "confirmed_cases",
  "value": 1759,
  "geography": "subnational",
  "count_type": "cumulative",
  "date": "2026-07-09",
  "source": "RFI Afrique",
  "url": "https://www.rfi.fr/fr/afrique/20260709-ebola-en-rdc-deux-cas-d%C3%A9tect%C3%A9s-%C3%A0-kisangani-un-deuxi%C3%A8me-test-de-v%C3%A9rification-en-cours"
 },
 {
  "as_of": null,
  "outbreak": true,
  "metric": "deaths",
  "value": 600,
  "geography": "subnational",
  "count_type": "cumulative",
  "date": "2026-07-09",
  "source": "RFI Afrique",
  "url": "https://www.rfi.fr/fr/afrique/20260709-ebola-en-rdc-deux-cas-d%C3%A9tect%C3%A9s-%C3%A0-kisangani-un-deuxi%C3%A8me-test-de-v%C3%A9rification-en-cours"
 },
 {
  "as_of": null,
  "outbreak": true,
  "metric": "confirmed_cases",
  "value": 2000,
  "geography": "national_drc",
  "count_type": "cumulative",
  "date": "2026-07-15",
  "source": "Anadolu Agency",
  "url": "https://www.aa.com.tr/en/africa/medical-charity-urges-ebola-response-scale-up-in-dr-congo-as-confirmed-cases-jump-above-2-000/3999052"
 },
 {
  "as_of": "2026-07-22",
  "outbreak": true,
  "metric": "deaths",
  "value": 1000,
  "geography": "cross_border_total",
  "count_type": "cumulative",
  "date": "2026-07-22",
  "source": "Google News - RDC (fr)",
  "url": "https://news.google.com/rss/articles/CBMirAFBVV95cUxNUlJXWnEwbkdoeGdHR2l5NWZUSzlSc0JJNzZlLTByMTR1ckM0S2JLeFlOQWpfcTNjLWoza3hXNzZnZG9MLVlZUFBXU2gxZkpTNWdzZkVPbVlKUXMxbVJNbjZTNHMxZTFfeDJVTC1mMndVc1FuU05nT0xBM2hFMUt6NWhpUnE4QTJlQ25TQllBR01MSTdMdXdGTTVZUUZHWUkxbm10LVhvMGJ3azBX?oc=5"
 },
 {
  "as_of": "2026-05-20",
  "outbreak": true,
  "metric": "deaths",
  "value": 136,
  "geography": "national_drc",
  "count_type": "cumulative",
  "date": "2026-05-20",
  "source": "Africanews",
  "url": "http://www.africanews.com/2026/05/20/who-emergency-supplies-arrive-in-bunia-as-ebola-death-toll-reaches-136/"
 },
 {
  "as_of": "2026-05-20",
  "outbreak": true,
  "metric": "suspected_cases",
  "value": 543,
  "geography": "national_drc",
  "count_type": "cumulative",
  "date": "2026-05-20",
  "source": "Africanews",
  "url": "http://www.africanews.com/2026/05/20/who-emergency-supplies-arrive-in-bunia-as-ebola-death-toll-reaches-136/"
 },
 {
  "as_of": null,
  "outbreak": true,
  "metric": "deaths",
  "value": 600,
  "geography": "national_drc",
  "count_type": "cumulative",
  "date": "2026-07-09",
  "source": "Google News - DR Congo (en)",
  "url": "https://news.google.com/rss/articles/CBMiWkFVX3lxTE44eDhpUGIxa25JX2Q0dHkzU3lWeHV6Mjl6akM0NjFSczlUSXhpbjlTLWFHSTh4a3ZPRDUwZlU3blNrOU1MTkg1RERJM09NVGtSREhfRUhtRndfZw?oc=5"
 },
 {
  "as_of": null,
  "outbreak": true,
  "metric": "total_cases",
  "value": 3200,
  "geography": "national_drc",
  "count_type": "cumulative",
  "date": "2026-07-28",
  "source": "Google News - RDC (fr)",
  "url": "https://news.google.com/rss/articles/CBMiowFBVV95cUxNOWY1a21HaFhMRlR1c1NBN1VDMjFOaWtOVThneVlyRjdycFEwT04zSFVWZlE2eEVzUmhhbXNxRjJfWVZvRnlOaHVKM3lzU1ZubG1BNnBRa2FIMW8zZHlsb0trVG9IUG5pdjY5NU5TQ1cySmNVN3dodGx1TUZfNXYxT0xIUWxxbG1vUWQ4bFd3cUxaMVlGLWF6dmtSY2lCN0RIMDNN0gGjAUFVX3lxTE05ZjVrbUdoWExGVHVzU0E3VUMyMU5pa05VOGd5WXJGN3JwUTBPTjNIVVZmUTZ4RXNSaGFtc3FGMl9ZVm9GeU5odUozeXNTVm5sbUE2cFFrYUgxbzNkeWxvS2tUb0hQbml2Njk1TlNDVzJKY1U3d2h0bHVNRl81djFPTEhRbHFsbW9RZDhsV3dxTFoxWUYtYXp2a1JjaUI3REgwM00?oc=5"
 },
 {
  "as_of": "2026-07-25",
  "metric": "confirmed_cases",
  "value": 3075,
  "count_type": "cumulative",
  "geography": "national_drc",
  "outbreak": true,
  "date": "2026-07-25",
  "source": "Google News - DR Congo (en)",
  "url": "2026-07-25T23:17:09#86603559a39f"
 },
 {
  "as_of": "2026-07-25",
  "outbreak": true,
  "geography": "national_drc",
  "value": 1354,
  "metric": "deaths",
  "count_type": "cumulative",
  "date": "2026-07-25",
  "source": "Google News - DR Congo (en)",
  "url": "2026-07-25T23:17:09#86603559a39f"
 },
 {
  "as_of": null,
  "outbreak": true,
  "metric": "deaths",
  "value": 500,
  "geography": "national_drc",
  "count_type": "cumulative",
  "date": "2026-07-06",
  "source": "Google News - RDC (fr)",
  "url": "https://news.google.com/rss/articles/CBMi2AFBVV95cUxNTUp2ODVaa3lHQW9kVFJ6SG5JZU9IZWNCYUFJVElLREl6bmxiTXV1UnZaOWZTOTMwcGZWWFpfV18yRFNGN0NaczFsUTNXZFRRb3pmcmpkZlVFLUhMbVNHMTJCakFHajMzckVUODQ4TTBSU3k3YU9SanJFaE5vVVBBR3pYYTlCaEFrelpDRGhPRFJEd1A1NG1qX2FYaVdobzJjWlNpYkdaVExBR1ZDeHJORXZyNk1TQk9RbVlXMEtMWDFZZTJrRjZNRTNvVE1nV0ZJZjJjT3JWRmU?oc=5"
 },
 {
  "as_of": null,
  "outbreak": true,
  "metric": "deaths",
  "value": 1300,
  "geography": "national_drc",
  "count_type": "cumulative",
  "date": "2026-07-25",
  "source": "TASS English",
  "url": "https://tass.com/world/2165197"
 },
 {
  "as_of": null,
  "outbreak": true,
  "metric": "total_cases",
  "value": 2973,
  "geography": "national_drc",
  "count_type": "cumulative",
  "date": "2026-07-25",
  "source": "TASS English",
  "url": "https://tass.com/world/2165197"
 },
 {
  "as_of": null,
  "outbreak": true,
  "metric": "recovered",
  "value": 250,
  "geography": "subnational",
  "count_type": "cumulative",
  "date": "2026-07-09",
  "source": "Radio Okapi",
  "url": "https://www.radiookapi.net/2026/07/09/actualite/sante/lunicef-salue-la-guerison-de-plus-de-250-patients-debola-dont-des"
 },
 {
  "as_of": null,
  "outbreak": true,
  "metric": "confirmed_cases",
  "value": 2000,
  "geography": "national_drc",
  "count_type": "cumulative",
  "date": "2026-07-16",
  "source": "France24",
  "url": "https://www.france24.com/en/africa/20260716-ebola-spreading-faster-than-any-previous-outbreak-dr-congo-who-warns"
 },
 {
  "as_of": null,
  "outbreak": true,
  "metric": "deaths",
  "value": 796,
  "geography": "national_drc",
  "count_type": "cumulative",
  "date": "2026-07-16",
  "source": "France24",
  "url": "https://www.france24.com/en/africa/20260716-ebola-spreading-faster-than-any-previous-outbreak-dr-congo-who-warns"
 },
 {
  "geography": "national_drc",
  "count_type": "cumulative",
  "metric": "total_cases",
  "outbreak": true,
  "as_of": "2026-07-26",
  "value": 3000,
  "date": "2026-07-26",
  "source": "Google News - DR Congo (en)",
  "url": "2026-07-26T06:30:00#c97e100d2d89"
 },
 {
  "metric": "deaths",
  "value": 1300,
  "as_of": "2026-07-26",
  "geography": "national_drc",
  "outbreak": true,
  "count_type": "cumulative",
  "date": "2026-07-26",
  "source": "Google News - DR Congo (en)",
  "url": "2026-07-26T06:30:00#c97e100d2d89"
 },
 {
  "as_of": null,
  "outbreak": true,
  "metric": "deaths",
  "value": 1000,
  "geography": "national_drc",
  "count_type": "cumulative",
  "date": "2026-07-23",
  "source": "Google News - RDC (fr)",
  "url": "https://news.google.com/rss/articles/CBMirwFBVV95cUxOSHZUUmRnWFJKWWVaTzBLVDVEUW5XN3E2V3FIenM4MEFxOUZKUURRWUlMRjRqNUo1NkI1UGQwZW5PdGV3aTdoTW1MRDVsVGloOWFRNWQ0QW1lY1JXRGRIbTVzeWhXXzFyQnE3TUNkT080YnNITDZEcTVDa09oVHJOb0RsMmVGdHU0SDV3bmhjMi1PRV8yMkdVc3kzM3VfM1lad0RvSjJCWk1RSEJZQ2dn?oc=5"
 },
 {
  "count_type": "cumulative",
  "outbreak": true,
  "metric": "confirmed_cases",
  "value": 19,
  "geography": "subnational",
  "as_of": null,
  "date": "2026-08-08",
  "source": "Google News - RDC (fr)",
  "url": "https://news.google.com/rss/articles/CBMimgFBVV95cUxPUmk4QndUOFlMZkdoVF9QWVNObXhGN2pHSEdzNDdVdE54NU5Ydnl0cnpmM1E1QUg0LVpzUmVHeW9Gd2xXRXlPY1ZjWlNTc1VhWDc3SDRwR0lRcXdBaDBKQ2RWWDR4am5YRWo4bGJhTnBqVHRaVjVFZVdiREtEX2dCOFJZckllLVpycWNZRU10TFdGYnd0NHQ1djh3?oc=5"
 },
 {
  "as_of": null,
  "outbreak": true,
  "metric": "deaths",
  "value": 377,
  "geography": "national_drc",
  "count_type": "cumulative",
  "date": "2026-06-30",
  "source": "Google News - DR Congo (en)",
  "url": "https://news.google.com/rss/articles/CBMifkFVX3lxTFA1UVRLdnprdndzRm9meWp2dzBMVFo0a1BYaUpWUlkxazZQVFV2SWxIclEzOFF1cHVnNzk4MGRVRTQyVmJWejN5RWI4eGp3Y0lZUGRRWi1XYzVDc0FtUHgtZ2k1eTVoNFMxRTFCVjA0aEozZW8xSHR1OVRib2xlZw?oc=5"
 },
 {
  "as_of": "2026-05-28",
  "outbreak": true,
  "metric": "suspected_deaths",
  "value": 220,
  "geography": "national_drc",
  "count_type": "cumulative",
  "date": "2026-05-28",
  "source": "France24",
  "url": "https://www.france24.com/en/video/20260528-health-workers-battle-with-few-resources-on-dr-congo-s-ebola-front-line"
 },
 {
  "as_of": "2026-05-28",
  "outbreak": true,
  "metric": "suspected_cases",
  "value": 900,
  "geography": "national_drc",
  "count_type": "cumulative",
  "date": "2026-05-28",
  "source": "France24",
  "url": "https://www.france24.com/en/video/20260528-health-workers-battle-with-few-resources-on-dr-congo-s-ebola-front-line"
 },
 {
  "as_of": null,
  "outbreak": true,
  "metric": "suspected_cases",
  "value": 116,
  "geography": "cross_border_total",
  "count_type": "cumulative",
  "date": "2026-05-18",
  "source": "PBS NewsHour World",
  "url": "https://www.pbs.org/newshour/show/doctor-who-survived-ebola-shares-concerns-about-latest-outbreak-in-central-africa"
 },
 {
  "as_of": null,
  "outbreak": true,
  "metric": "total_cases",
  "value": 300,
  "geography": "cross_border_total",
  "count_type": "cumulative",
  "date": "2026-05-18",
  "source": "PBS NewsHour World",
  "url": "https://www.pbs.org/newshour/show/doctor-who-survived-ebola-shares-concerns-about-latest-outbreak-in-central-africa"
 },
 {
  "as_of": "2026-06-08",
  "outbreak": true,
  "metric": "confirmed_cases",
  "value": 544,
  "geography": "national_drc",
  "count_type": "cumulative",
  "date": "2026-06-08",
  "source": "TASS English",
  "url": "https://tass.com/society/2144235"
 },
 {
  "as_of": "2026-06-08",
  "outbreak": true,
  "metric": "deaths",
  "value": 88,
  "geography": "national_drc",
  "count_type": "cumulative",
  "date": "2026-06-08",
  "source": "TASS English",
  "url": "https://tass.com/society/2144235"
 },
 {
  "geography": "national_drc",
  "count_type": "cumulative",
  "metric": "deaths",
  "as_of": null,
  "value": 2300,
  "outbreak": true,
  "date": "2026-08-17",
  "source": "Google News - DR Congo (en)",
  "url": "https://news.google.com/rss/articles/CBMijAFBVV95cUxOY21LajNJalhsWEdFNEtyZW9fRHUxeEo4aUZEYkpQV3VPZWo3bmhKZHpyejhscnBGQlVSVXNDODRqOXpIS2gtX0ppLUFYYXJtVFRmM0xrR0xSQmRiY0s2TEt1TjY0TlVFM29hZkZ5MllQa1B4Y2FxOFZSNFljN0tkZXZ5T3Z5cFFVOXJ4Qw?oc=5"
 },
 {
  "as_of": "2026-06-20",
  "outbreak": true,
  "metric": "confirmed_cases",
  "value": 1003,
  "geography": "national_drc",
  "count_type": "cumulative",
  "date": "2026-06-22",
  "source": "Africanews",
  "url": "http://www.africanews.com/2026/06/22/confirmed-ebola-cases-rise-to-1003-including-254-deaths-drc-says/"
 },
 {
  "as_of": "2026-06-20",
  "outbreak": true,
  "metric": "deaths",
  "value": 254,
  "geography": "national_drc",
  "count_type": "cumulative",
  "date": "2026-06-22",
  "source": "Africanews",
  "url": "http://www.africanews.com/2026/06/22/confirmed-ebola-cases-rise-to-1003-including-254-deaths-drc-says/"
 },
 {
  "count_type": "cumulative",
  "value": 2100,
  "as_of": null,
  "metric": "deaths",
  "geography": "national_drc",
  "outbreak": true,
  "date": "2026-08-14",
  "source": "Google News - RDC (fr)",
  "url": "https://news.google.com/rss/articles/CBMi0AFBVV95cUxNU21OXy1IVTBWdlFxQ1VJUTBDcmk4RjdVWkpMaXFDaHdpR1MyY1JoMzktYXZnRlNLcVJSeHU1NHNEaWh5dVdJV0txdXpPN2hBRHJlOWRrU1ZFNTJMODZmV25TZ2pNRXZpUzV1WHItaGFubFF6WmtVSjZ4TVkyQ3BXc3RnOVNWNWU4ZUhueUwzQ0ZVaUlWV25wYXZaQWlaWDFxR0c5UDJVYldHSnFudlVUdWJJczM0NndzLUdPS000a284RUNSdnotTXdRc3JDYjZV0gHWAUFVX3lxTE1wMzlTeEVVd0xiZXhfMS13cmhaR051ak1mX1pNQUxYZVJYOURzMkFxM1dWOFAzazdRRGxuVWhsak9KMzZCcldQN3o3Sm5JRE9PbGduU0pxVGo1WTNSWWk1ZjNUNUNEV0g5ekRWc1dGV0t3X0M5Y0J3bUV4WFRQOEtOWXBSTnU5NjBjWjRNTjdfZHVBY1pYcWlNR0xjZ1hTMkpyRDU2N3JWQm5xa0twaldVR0lIdG04bGhLSzcyd1NkTkRSYWtKakYtTlFMMFdsXzY0d1R5WVE?oc=5"
 },
 {
  "as_of": null,
  "outbreak": true,
  "count_type": "cumulative",
  "metric": "confirmed_cases",
  "value": 4600,
  "geography": "national_drc",
  "date": "2026-08-14",
  "source": "Google News - RDC (fr)",
  "url": "https://news.google.com/rss/articles/CBMi0AFBVV95cUxNU21OXy1IVTBWdlFxQ1VJUTBDcmk4RjdVWkpMaXFDaHdpR1MyY1JoMzktYXZnRlNLcVJSeHU1NHNEaWh5dVdJV0txdXpPN2hBRHJlOWRrU1ZFNTJMODZmV25TZ2pNRXZpUzV1WHItaGFubFF6WmtVSjZ4TVkyQ3BXc3RnOVNWNWU4ZUhueUwzQ0ZVaUlWV25wYXZaQWlaWDFxR0c5UDJVYldHSnFudlVUdWJJczM0NndzLUdPS000a284RUNSdnotTXdRc3JDYjZV0gHWAUFVX3lxTE1wMzlTeEVVd0xiZXhfMS13cmhaR051ak1mX1pNQUxYZVJYOURzMkFxM1dWOFAzazdRRGxuVWhsak9KMzZCcldQN3o3Sm5JRE9PbGduU0pxVGo1WTNSWWk1ZjNUNUNEV0g5ekRWc1dGV0t3X0M5Y0J3bUV4WFRQOEtOWXBSTnU5NjBjWjRNTjdfZHVBY1pYcWlNR0xjZ1hTMkpyRDU2N3JWQm5xa0twaldVR0lIdG04bGhLSzcyd1NkTkRSYWtKakYtTlFMMFdsXzY0d1R5WVE?oc=5"
 },
 {
  "metric": "deaths",
  "count_type": "cumulative",
  "geography": "national_drc",
  "as_of": "2026-08-05",
  "value": 1750,
  "outbreak": true,
  "date": "2026-08-05",
  "source": "Google News - DR Congo (en)",
  "url": "https://news.google.com/rss/articles/CBMisAFBVV95cUxNcEVsWFZ5V05hNGM0SGFHTEYtUDVmbVJUczRwc0hQYXQ2OXBscWFjLUltamJwbjg0c0YyWVg2N3RNcU9XT2Rqb0gzYnRUVjRpdDQxeUVnejlIVzJwaTJjaXpGTXNsR3VZWUppNkNrRlQ1T0xXMDhJdnhnWDhnY2lsaWxxTG9rRXpVNnBiYzh3bHNmWFJjR3g4REprWWtLdklyRGZ3UzR2YkZFVnFyRVMxRQ?oc=5"
 },
 {
  "as_of": null,
  "outbreak": true,
  "metric": "deaths",
  "value": 300,
  "geography": "national_drc",
  "count_type": "cumulative",
  "date": "2026-06-27",
  "source": "Google News - DR Congo (en)",
  "url": "https://news.google.com/rss/articles/CBMiiAFBVV95cUxPYjc1OVoxdG1aTGNDYWtVSFVEdEZxLWx2TkphbFd3RHlfWmt6LVpqVm9zelRHNkJnVkwzSlJzRV8zRHZLWVpKX3NINFREVFM0cGo5cFJVZDktWGVBZXltVXlCdUVTZXloMkdhbDVYVW5sZ0hzMTQxNmpXWHNTWjZ1S3pCU3dwbjY1?oc=5"
 },
 {
  "metric": "deaths",
  "value": 1400,
  "as_of": "2026-07-27",
  "geography": "national_drc",
  "outbreak": true,
  "count_type": "cumulative",
  "date": "2026-07-27",
  "source": "Google News - DR Congo (en)",
  "url": "2026-07-27T12:06:00#f64cbc229007"
 },
 {
  "geography": "national_drc",
  "metric": "total_cases",
  "as_of": "2026-07-28",
  "value": 3200,
  "outbreak": true,
  "count_type": "cumulative",
  "date": "2026-07-28",
  "source": "Google News - RDC (fr)",
  "url": "2026-07-28T11:58:01#95fa60ba816c"
 },
 {
  "count_type": "cumulative",
  "value": 1400,
  "metric": "deaths",
  "geography": "national_drc",
  "as_of": "2026-07-28",
  "outbreak": true,
  "date": "2026-07-28",
  "source": "Google News - RDC (fr)",
  "url": "2026-07-28T11:58:01#95fa60ba816c"
 },
 {
  "as_of": null,
  "outbreak": true,
  "metric": "deaths",
  "value": 304,
  "geography": "national_drc",
  "count_type": "cumulative",
  "date": "2026-06-27",
  "source": "Google News - RDC (fr)",
  "url": "https://news.google.com/rss/articles/CBMisgFBVV95cUxOUENBclA2bFM1bjVmSHFQS3Q3TkpwOGUydXNnaUtlQnUtQ09FNi1neVh0T1ZiajZEVDRBYy1SOHU0ZXdqY0g1bWZRUkpYd2JBOFRscHRxVHlOSmxmQ3VBNW9ydG85VmNZLWFReFRCNXc4MVdLTlQzeEZWNnlrZGdQRHlGM1RhVkhfUTgzbVNNbTFWR2Q0U2Q5Z010OWJBeGYwQzRBZGNlWlBSY2VWQmFqU3RB?oc=5"
 },
 {
  "as_of": null,
  "outbreak": true,
  "metric": "total_cases",
  "value": 1115,
  "geography": "national_drc",
  "count_type": "cumulative",
  "date": "2026-06-27",
  "source": "Google News - RDC (fr)",
  "url": "https://news.google.com/rss/articles/CBMisgFBVV95cUxOUENBclA2bFM1bjVmSHFQS3Q3TkpwOGUydXNnaUtlQnUtQ09FNi1neVh0T1ZiajZEVDRBYy1SOHU0ZXdqY0g1bWZRUkpYd2JBOFRscHRxVHlOSmxmQ3VBNW9ydG85VmNZLWFReFRCNXc4MVdLTlQzeEZWNnlrZGdQRHlGM1RhVkhfUTgzbVNNbTFWR2Q0U2Q5Z010OWJBeGYwQzRBZGNlWlBSY2VWQmFqU3RB?oc=5"
 },
 {
  "as_of": null,
  "outbreak": true,
  "metric": "deaths",
  "value": 1500,
  "geography": "national_drc",
  "count_type": "cumulative",
  "date": "2026-07-30",
  "source": "Google News - RDC (fr)",
  "url": "https://news.google.com/rss/articles/CBMi9wFBVV95cUxPcGNnenhFRzdmVFZsRnBHS0JaUGJrVkMwRl9xNEdlTlFOMkVKOWR2OFFuOTd5b1RJNVlZeUJYZE9MRjNNOFprYVVJZEhRNDE4N0JiVFhEV2xyWXJ5THhkU2JTWWJfRzNhc3E0RFFOZ0pmajNHNmJmNGdMOFVfblBUZk5kakJreHNnWVNQS2ZkZm1RNjVmQlp0eDctQXQ0UEdLdnVLNEFrNUs1clp3R1FRMHhNUFdJRHpMdHdneFBkWW9lUVJfclVjWW5NLUJDQjNTb29nYXhZUGVZdVhFRTNNSUw2YWlkM2xYZEVxd0NqVmRpZGNuRzM4?oc=5"
 },
 {
  "as_of": null,
  "outbreak": true,
  "metric": "deaths",
  "value": 500,
  "geography": "national_drc",
  "count_type": "cumulative",
  "date": "2026-07-06",
  "source": "Google News - RDC (fr)",
  "url": "https://news.google.com/rss/articles/CBMikgFBVV95cUxNMTNjMjUwaFBZWFNWYy1VNUhzcVRiSFZJQ1FtVUdaSkFwT3A1eks0THVhd19OdjB1emowdURTYi1jZDV1LVZZV3BScGpXeGdTak9vYjRWMnlQUHNmZ1F1bWtvRWxBbHJVd1dKb3hYRXB6c3Bhbk5TcEZXWTBGdUpkRV9yZkVyUzhEb3hDaXkzY2xyZw?oc=5"
 },
 {
  "as_of": null,
  "outbreak": true,
  "metric": "suspected_cases",
  "value": 139,
  "geography": "national_drc",
  "count_type": "unclear",
  "date": "2026-05-21",
  "source": "South China Morning Post",
  "url": "https://www.scmp.com/news/hong-kong/health-environment/article/3354395/hong-kong-issues-red-travel-alert-dr-congo-deadly-ebola-outbreak-spreads?utm_source=rss_feed"
 },
 {
  "as_of": null,
  "outbreak": true,
  "metric": "total_cases",
  "value": 1000,
  "geography": "national_drc",
  "count_type": "cumulative",
  "date": "2026-07-11",
  "source": "Google News - DR Congo (en)",
  "url": "https://news.google.com/rss/articles/CBMisAFBVV95cUxNcm9kLXZBU0g5UEtRN2t1YWk5Ny1wNVNINjM4OW5jUk5BYzlxUldfcVI4TVpwS0llVXdyblQ5eVQ2VUlZNkZKUjZsRm9qOHlkcVhyTjlWMVlzSUQwaGo0SzJSakNXd0JCMFFBa0JDZWdhaE05SGRuLXBMaTY4bjNRMlhUZ0dxbVNqX3pKU2d1YUlDeXFwZ1ZJeE5WZ29KRURlbVp2VjhjcDdyMzFzZVdiOQ?oc=5"
 },
 {
  "value": 893,
  "as_of": "2026-07-19",
  "outbreak": true,
  "count_type": "cumulative",
  "geography": "national_drc",
  "metric": "deaths",
  "date": "2026-07-19",
  "source": "Google News - DR Congo (en)",
  "url": "2026-07-19T10:19:09#3f46c576aafe"
 },
 {
  "as_of": null,
  "outbreak": true,
  "metric": "deaths",
  "value": 500,
  "geography": "national_drc",
  "count_type": "cumulative",
  "date": "2026-07-05",
  "source": "Google News - DR Congo (en)",
  "url": "https://news.google.com/rss/articles/CBMisgFBVV95cUxOYWJ1dktnRTdKTlVhTEREUXZ4QmM1NDM1MXd1VURwVEd2RjJUU3hGd2FLMXRIdmJJbE9jZ3RXTGdTSE5SVS0yMTVHVmV2YWgxRWZnaWdLYjg0a3d6NzRnRFpXbHVwZUhKa1gycGVjaDQ4cEJzUmVGaWI3bUNxam5qTFVqam1NaVFTaTRrMkc5VkRydTNBcmtXYmM5Z1VYVm1yeTBseWhCdHdZNzdSRUNJOXln0gGyAUFVX3lxTE5hYnV2S2dFN0pOVWFMRERRdnhCYzU0MzUxd3VVRHBUR3ZGMlRTeEZ3YUsxdEh2YklsT2NndFdMZ1NITlJVLTIxNUdWZXZhaDFFZmdpZ0tiODRrd3o3NGdEWldsdXBlSEprWDJwZWNoNDhwQnNSZUZpYjdtQ3FqbmpMVWpqbU1pUVNpNGsyRzlWRHJ1M0Fya1diYzlnVVhWbXJ5MGx5aEJ0d1k3N1JFQ0k5eWc?oc=5"
 },
 {
  "as_of": null,
  "metric": "deaths",
  "value": 2000,
  "geography": "national_drc",
  "outbreak": true,
  "count_type": "cumulative",
  "date": "2026-08-11",
  "source": "Google News - DR Congo (en)",
  "url": "https://news.google.com/rss/articles/CBMiqAFBVV95cUxQUldJWWpuN2JnR1FUMkM3NktPTlpjVzVkbnhXODNhMDJxRW5JLUY1UVd1TXk1azZjLVE4Y2dyYmlvYU1VR1BzN3NFN1huV01GTno1ZUg1Ny1UcHZRZHZMaTBSZmhUR2VDT2t5RmJlV2FtcE16R3J3RlJ6RExXRkxyZk1lTDVPU3VXV0gxUThreUN5MUJzbEZSRGVuMk1hUDhkZERqNW5NSko?oc=5"
 },
 {
  "as_of": "2026-07-12",
  "outbreak": true,
  "metric": "total_cases",
  "value": 1830,
  "geography": "national_drc",
  "count_type": "cumulative",
  "date": "2026-07-12",
  "source": "Google News - RDC (fr)",
  "url": "https://news.google.com/rss/articles/CBMijgFBVV95cUxPck95bnZmRnlJalZQc0ducFhRSDVnUVRsOU9mUkFPSzJOcUxEUzFldEtyWTFyMHVhMHRqOU9DTFZFcEV2aVVhRUlrbGpBbGU1RW1EOTU3Z2NZWTAwQXdNQjBfU0EyX2dhMzgtTDE4d0FRa0JXdUlUbWpnZ2hYMjQ2MlF3TnROU0VIM2ZISVpn?oc=5"
 },
 {
  "as_of": "2026-07-12",
  "outbreak": true,
  "metric": "deaths",
  "value": 648,
  "geography": "national_drc",
  "count_type": "cumulative",
  "date": "2026-07-12",
  "source": "Google News - RDC (fr)",
  "url": "https://news.google.com/rss/articles/CBMijgFBVV95cUxPck95bnZmRnlJalZQc0ducFhRSDVnUVRsOU9mUkFPSzJOcUxEUzFldEtyWTFyMHVhMHRqOU9DTFZFcEV2aVVhRUlrbGpBbGU1RW1EOTU3Z2NZWTAwQXdNQjBfU0EyX2dhMzgtTDE4d0FRa0JXdUlUbWpnZ2hYMjQ2MlF3TnROU0VIM2ZISVpn?oc=5"
 },
 {
  "outbreak": false,
  "geography": "national_drc",
  "count_type": "cumulative",
  "metric": "total_cases",
  "as_of": "2026-12-31",
  "value": 106401,
  "date": "2026-07-31",
  "source": "RFI Afrique",
  "url": "2026-07-31T02:52:21#2752c2836fa1"
 },
 {
  "geography": "national_drc",
  "count_type": "cumulative",
  "value": 3124,
  "outbreak": false,
  "metric": "deaths",
  "as_of": "2026-12-31",
  "date": "2026-07-31",
  "source": "RFI Afrique",
  "url": "2026-07-31T02:52:21#2752c2836fa1"
 },
 {
  "as_of": "2026-06-09",
  "outbreak": true,
  "metric": "deaths",
  "value": 100,
  "geography": "national_drc",
  "count_type": "cumulative",
  "date": "2026-06-09",
  "source": "Japan Times",
  "url": "https://www.japantimes.co.jp/news/2026/06/09/world/congo-ebola-deaths-armed-groups/"
 },
 {
  "as_of": "2026-07-27",
  "outbreak": true,
  "metric": "total_cases",
  "value": 3200,
  "geography": "national_drc",
  "count_type": "cumulative",
  "date": "2026-07-27",
  "source": "Google News - DR Congo (en)",
  "url": "https://news.google.com/rss/articles/CBMipAFBVV95cUxPNG55Vk11cV9KdGRMUUxjZ2R3ZG5mTUc0RHltWWZjcnNlNHpyWUtWNl91X3FPMEFEajh6N1RvMk9GUGQtSGU2MGE1d09tbjFVdlczMUlLTjJ4bnJpbHhLakRZT2NfdG56bmNpSXJCTGhKbFZ0SDVTRVZHWlk2TUdrdDc4WVRWdkZMSERHRlBWVThRVWVsZEM4M2o3bkhHYV9qRHVxUdIBqgFBVV95cUxOOC1VZGlhQ0RTVHoyQ2tpNkwtcF9pRmlCckNkQmRGblV6TTRRWHduTUphVXhWNDUxQWJKSnd3Ml9pWXQ0d2ZzZEQ0TUpFdnZ2MV81elBGc2RHOVNudWNHWXF6RTFSMEtDcWxDcjZtdTRLbG9LUnByT1NxRU51aDNRUE9BM0JXNDRYMHVjMUxka0h6QThudGtEZmZqdk1UODFaeGZWYUNaSVlSUQ?oc=5"
 },
 {
  "as_of": null,
  "outbreak": true,
  "metric": "deaths",
  "value": 300,
  "geography": "national_drc",
  "count_type": "cumulative",
  "date": "2026-06-26",
  "source": "Google News - DR Congo (en)",
  "url": "https://news.google.com/rss/articles/CBMigwFBVV95cUxOdjBERGlxN0RLOFluVU5fSHJqTEJma0FiWjEzdUFYN1BUQzFiM0RlMFcwU0NxXzVWRzhLNU5RM1hqV3VvOWNNQ2o4Q01qbW1XdW5wRVNic0NtN0FhOVAwWDRxZVllSkliMXRwc2NWTzNKZEgtck51M3RYbVRHaTdEQ3FEcw?oc=5"
 },
 {
  "geography": "subnational",
  "as_of": "2026-08-05",
  "outbreak": true,
  "count_type": "unclear",
  "metric": "suspected_cases",
  "value": 1,
  "date": "2026-08-05",
  "source": "Actualité.cd",
  "url": "https://actualite.cd/2026/08/05/rdc-apres-un-cas-suspect-debola-un-laboratoire-mobile-deploye-et-le-bateau-maintenu-60"
 },
 {
  "as_of": "2026-07-07",
  "outbreak": true,
  "metric": "deaths",
  "value": 500,
  "geography": "national_drc",
  "count_type": "cumulative",
  "date": "2026-07-07",
  "source": "Google News - RDC (fr)",
  "url": "https://news.google.com/rss/articles/CBMi6AJBVV95cUxPZDBLcG1DRjdLcjNPaWN2Slc4QzZacEpweTdfbm9zYjkzSVBCLVhWQnktY3pUMGpFcVNlZHpBRnJJRXBnR0ZoX3ZNX19HeU9PMjlCdEZ5ZDlaaHJ6TEdwQzR3QVRiOGZvOWFvczZYWjdyZ0RnTWJnMFhiNTFxNU5NZkxhNlFIZWFuXzFOMlNNQ0JEV0FHb1lkOXRlVG5ON0VERGlRX1RhM3NPaGJwRndWMV9aOU9QeEkyVm5SQWxYeEpOWGswM2RwNmtYZDVxc0VSZXdhS3R0LVpHYmV4MHhqWDl0WGtRR0lBeTNXLXVRS0daY2YzUkdrUllxMXpvQTBtbDZObHhXSlpubUN5V2poQXBldnNNV1RHN3NLVUNZREJHTEFCb0ZKNmdXZ0hCR0VZaGs0SUNCbFM5VjJQZDM2UVhUemxqdUdod3pXRVVubUI5U01Fci04aURnVmdLdFNXLUN6UFlneHfSAe4CQVVfeXFMUE9WQVZ3MlY3UWpPQmpNSEY5M2QyNzQtTjBRb3lHUUYyQXVhQ3cyNFZvR1BBR19qN0ItNVl3ektEZW8zRG5XSDk1VmNHR2tzaENkNjE0a0hpb3VpTjRBMVRYQVRRYXpxbmJFOGlLT0kwQV9DSWVfTHNEWjI5Umt2bUFQRENFelVCV1RGSHRhV1g1NTBpZzA5NDRYRGpMMXZwY3VWZnpoUFc2ZUNWNnc2WjRVWHNHVWoyWjVKUzE5UXp5RnNPd3ZPZnNFSGMycHo2Zzk5NlJsZDRUbzU0d0lWWE5SdmM4aVFEQXNHQkJ6dTRITFg4TUozaXRnS1ZSV1ExSFc3RUpqTUwwRTNGUUVPVGdlVTVWSjNMbV91UHFienhqbnBWY1lMa0VRdmhfMEhnMGxGNVJZRkV1RUhBbE5lMFFfYk12RHpiOHc4U2ZYamxTaFBLZ21PWmRRdC1OUlcxbUd0VS1ZeF9fZU5QRzJR?oc=5"
 },
 {
  "as_of": "2026-07-05",
  "outbreak": true,
  "metric": "deaths",
  "value": 490,
  "geography": "national_drc",
  "count_type": "cumulative",
  "date": "2026-07-05",
  "source": "Google News - DR Congo (en)",
  "url": "https://news.google.com/rss/articles/CBMiqAFBVV95cUxQVVdDX2pUZWpuN2JOeXNscjJzNzIweHN5TVVTYy0xbHJCX0dSR2t0aldzUmFVZlRZN1I4ZkljdkZFSk1vcFZ6Z0d2eDJLMTZpUVJBa0NjZkRoR2NMMnpnemFJV09LdFlZRGt0dGZ4SmpGZ1lSMnZwZEdUSFhaZHI3dnd5Z2tESXQ3VnloUEhwSjZuZUpCa3J2b25kb3l4UmF4eGNoRC1NMUnSAa4BQVVfeXFMTkJpZWVOQ2QxX2hmYnBoZnJ3U2diSDVJampiZkpid2NvTUZXbWc1NnhydEh4d2pOMndrSVRKNHg0cU50RXktanpGYmg3QUQtSU5xdk5IU2pnd2lJNGNrQ2NxN2hvQzhBY0ItZGJXcVhMVndHbmVfYWdMcjg3NUx1Zmp4ZTA2NFJ3M0xNYVhTMkJFcTVjLV9FTE5TTEVmcnd6MWt6RE1KQThxVzdtSUJB?oc=5"
 },
 {
  "as_of": "2026-07-26",
  "outbreak": true,
  "metric": "confirmed_cases",
  "value": 3200,
  "geography": "national_drc",
  "count_type": "cumulative",
  "date": "2026-07-27",
  "source": "Hindustan Times",
  "url": "https://www.hindustantimes.com/world-news/ebola-outbreak-in-congo-set-to-become-2nd-largest-on-record-3-200-confirmed-cases-101785124559305.html"
 },
 {
  "as_of": null,
  "outbreak": true,
  "metric": "deaths",
  "value": 1405,
  "geography": "national_drc",
  "count_type": "cumulative",
  "date": "2026-07-27",
  "source": "Hindustan Times",
  "url": "https://www.hindustantimes.com/world-news/ebola-outbreak-in-congo-set-to-become-2nd-largest-on-record-3-200-confirmed-cases-101785124559305.html"
 },
 {
  "as_of": null,
  "outbreak": true,
  "metric": "deaths",
  "value": 1500,
  "geography": "national_drc",
  "count_type": "cumulative",
  "date": "2026-08-01",
  "source": "Google News - RDC (fr)",
  "url": "https://news.google.com/rss/articles/CBMi5AFBVV95cUxOdmVkZFVqZnBRdWlrNldWUWI5bjliMFJSNDFTVHNsekJBak1rRklZUzF0MTlKWUdQeWptajNfZGpPSW1ROVcyckZ5TlJJeHd1dkxIWEFzcWRRRE5iX1BaWDlFemlYUWtUT2ZrX250VS0xMWw1X1pUckRTakRfcVY5U0FzaHNnTnJYOWxHVlVQSm8wcWdFcmFqaDBGRi1BdHpOMXF1dS1FckJ1R2NjeHo3ZnlwNjBaYmF6bWVCblZkRDE1V0MtSlBpanMzSDNKZW01M0ZTbWhNX1NaX0FhNWFDSFQ2S2Y?oc=5"
 },
 {
  "as_of": null,
  "outbreak": true,
  "metric": "total_cases",
  "value": 3500,
  "geography": "national_drc",
  "count_type": "cumulative",
  "date": "2026-08-01",
  "source": "Google News - RDC (fr)",
  "url": "https://news.google.com/rss/articles/CBMi5AFBVV95cUxOdmVkZFVqZnBRdWlrNldWUWI5bjliMFJSNDFTVHNsekJBak1rRklZUzF0MTlKWUdQeWptajNfZGpPSW1ROVcyckZ5TlJJeHd1dkxIWEFzcWRRRE5iX1BaWDlFemlYUWtUT2ZrX250VS0xMWw1X1pUckRTakRfcVY5U0FzaHNnTnJYOWxHVlVQSm8wcWdFcmFqaDBGRi1BdHpOMXF1dS1FckJ1R2NjeHo3ZnlwNjBaYmF6bWVCblZkRDE1V0MtSlBpanMzSDNKZW01M0ZTbWhNX1NaX0FhNWFDSFQ2S2Y?oc=5"
 },
 {
  "as_of": "2026-07-24",
  "outbreak": true,
  "count_type": "cumulative",
  "metric": "deaths",
  "value": 1000,
  "geography": "national_drc",
  "date": "2026-07-24",
  "source": "Google News - RDC (fr)",
  "url": "2026-07-24T04:10:20#d7b7d68b2058"
 },
 {
  "as_of": null,
  "outbreak": true,
  "metric": "deaths",
  "value": 400,
  "geography": "national_drc",
  "count_type": "cumulative",
  "date": "2026-07-03",
  "source": "Google News - RDC (fr)",
  "url": "https://news.google.com/rss/articles/CBMihgFBVV95cUxOMmhpWWNKR3FPVkh4eHhHUkFQZnMwbldhM05HOEMxbWhTODNLak1SbGhkX094dE54dGo1LU03Y2lDVHVyQU03cjR1VF82aHhrRWNRWDhTMTk0R0xQTV81ZHBwSXF3clBOcjhQWnYyTzdRdW1ERF9ERUpoTGlpODFLdFJIQ2I5Zw?oc=5"
 },
 {
  "as_of": null,
  "outbreak": true,
  "metric": "deaths",
  "value": 1000,
  "geography": "cross_border_total",
  "count_type": "cumulative",
  "date": "2026-07-22",
  "source": "Google News - DR Congo (en)",
  "url": "https://news.google.com/rss/articles/CBMiiAFBVV95cUxNSE1QLXZNTS1zcmN2UVNjQlFrNWIwT21oaURQVnNrdDEyejZPUEd1Q0U3eUI3TUU1WWc4aEQ0RFZsbllMYi04bUljZHR5MnpkSkNUd0hNOEZCQUxFUUxCamxKOWJyaWJOcXBPTWwyZTdmNUxhc0NJaW5iTThSR0xiSUppckFnd0120gGOAUFVX3lxTE9IUGlFOXFhN09ON01mNFdZRkVZN0J1YzFSaFhZWmNCQnBySUVyU0ZENy11eFNmVzhETXp6MmJ1QlVNdjVpSDJxOXBfTnNhMllRazVhWFk3QkJlRlJUVXk5MU1SV1I2WVlDTGNXUmFLWWNLak1ULWJYMzNta19CcE9RRF9lQmk0enp2ZzUzVGc?oc=5"
 },
 {
  "as_of": "2026-07-20",
  "geography": "national_drc",
  "metric": "deaths",
  "outbreak": true,
  "value": 930,
  "count_type": "cumulative",
  "date": "2026-07-20",
  "source": "Google News - DR Congo (en)",
  "url": "2026-07-20T08:16:19#c236c6fb2e88"
 },
 {
  "as_of": "2026-07-11",
  "outbreak": true,
  "metric": "total_cases",
  "value": 1800,
  "geography": "national_drc",
  "count_type": "cumulative",
  "date": "2026-07-11",
  "source": "Google News - DR Congo (en)",
  "url": "https://news.google.com/rss/articles/CBMiogFBVV95cUxPOWR3RXpzTjMtQmY0d3FTN1U5YU1JWGNYa3dQa3JZUGpZaU9LTVJkdENpc3ByNWp5Q3NhUXItTGdBMVpXdWNmQ0U4T0J4VVB2NnI2WFFjVm1VX0NyZF82MnVnWHpFMTAxS1pIaDRsbDZNd1NiV0FvTHBpT18zMDM4OFJxMlNkb01wdnZpZUc2RjhOYUdZWXdwODdjWE5NZWhCTGc?oc=5"
 },
 {
  "as_of": null,
  "outbreak": true,
  "metric": "suspected_cases",
  "value": 1000,
  "geography": "national_drc",
  "count_type": "cumulative",
  "date": "2026-05-30",
  "source": "DW News",
  "url": "https://www.dw.com/en/who-chief-visits-ebola-epicenter-in-eastern-dr-congo/a-77355201?maca=en-rss-en-all-1573-rdf"
 },
 {
  "as_of": "2026-05-17",
  "outbreak": true,
  "metric": "total_cases",
  "value": 246,
  "geography": "national_drc",
  "count_type": "cumulative",
  "date": "2026-05-17",
  "source": "BBC World",
  "url": "https://www.bbc.com/news/articles/c2l2p0wwzzdo?at_medium=RSS&at_campaign=rss"
 },
 {
  "as_of": "2026-05-17",
  "outbreak": true,
  "metric": "deaths",
  "value": 80,
  "geography": "national_drc",
  "count_type": "cumulative",
  "date": "2026-05-17",
  "source": "BBC World",
  "url": "https://www.bbc.com/news/articles/c2l2p0wwzzdo?at_medium=RSS&at_campaign=rss"
 },
 {
  "as_of": "2026-06-01",
  "outbreak": true,
  "metric": "deaths",
  "value": 48,
  "geography": "national_drc",
  "count_type": "cumulative",
  "date": "2026-06-02",
  "source": "TASS English",
  "url": "https://tass.com/world/2140141"
 },
 {
  "as_of": "2026-06-01",
  "outbreak": true,
  "metric": "confirmed_cases",
  "value": 321,
  "geography": "national_drc",
  "count_type": "cumulative",
  "date": "2026-06-02",
  "source": "TASS English",
  "url": "https://tass.com/world/2140141"
 },
 {
  "as_of": "2026-06-01",
  "outbreak": true,
  "metric": "confirmed_cases",
  "value": 9,
  "geography": "national_uganda",
  "count_type": "cumulative",
  "date": "2026-06-02",
  "source": "TASS English",
  "url": "https://tass.com/world/2140141"
 },
 {
  "as_of": "2026-06-01",
  "outbreak": true,
  "metric": "deaths",
  "value": 1,
  "geography": "national_uganda",
  "count_type": "cumulative",
  "date": "2026-06-02",
  "source": "TASS English",
  "url": "https://tass.com/world/2140141"
 },
 {
  "as_of": null,
  "outbreak": true,
  "metric": "deaths",
  "value": 304,
  "geography": "national_drc",
  "count_type": "cumulative",
  "date": "2026-06-26",
  "source": "Google News - RDC (fr)",
  "url": "https://news.google.com/rss/articles/CBMi8wFBVV95cUxOUTFHSTFza3MwaGVYblZXeGt6LVFaMmQ2WjY5ZExtSE9Ya3N3OGFIZGdUUzI4MVBWZG0tTmNDM3dEazdEbGRqV1lLU3YzYW8zaTRuaVZhd3pMYlNKNkRJVGc0UWdLRGlUVENHY0hXRnFIbHhEVnM2M0tSSFluc2c5eERtTTBsNzJ6NVFtd3JiYjdJM0xibjI0Q2FFRHdtOHZVcWhwb3B5TnFLejhuWXE4Z2FtVkllNXZhR1dfa1Y5WmFTVmdDQVY0YVg5ZFlhY3Q0Mm5JTmpWdGNsZ2VMbTVTUXpPZ1drT09lMDN2Wk5mQjZpOVnSAfgBQVVfeXFMT3JycUpUZE9SVU02YVBFNkJ2VkZCOGJ0aDBhQkU4NW05Rkl0eDd0UTlBMTNvaS1VQ3VoaTJaQlVkWm5VMlcwdFJVbW5qaGJNdWNfRWh6Q1dLVXdSZWl2c3A2WHk4YUt6ajBiMmh1aVU4aFltNmFWNEJQUXpGcFNMenRRZm1vdkRuSmR6OWptVGJJVHhqLXBvdFVrWjRONGdsSEpleUVGa2o0eGRtTGN3bzhyMU5ISUFJbUlBX1dFWFNFWFRtaWEzbWJ0YlE5QXBZUi0yQy1ZdFpvWXh1d3U3N3loQkFpRlhvS0VxMUxHSWZtbmluOE9DcUE?oc=5"
 },
 {
  "as_of": null,
  "outbreak": true,
  "metric": "total_cases",
  "value": 1115,
  "geography": "national_drc",
  "count_type": "cumulative",
  "date": "2026-06-26",
  "source": "Google News - RDC (fr)",
  "url": "https://news.google.com/rss/articles/CBMi8wFBVV95cUxOUTFHSTFza3MwaGVYblZXeGt6LVFaMmQ2WjY5ZExtSE9Ya3N3OGFIZGdUUzI4MVBWZG0tTmNDM3dEazdEbGRqV1lLU3YzYW8zaTRuaVZhd3pMYlNKNkRJVGc0UWdLRGlUVENHY0hXRnFIbHhEVnM2M0tSSFluc2c5eERtTTBsNzJ6NVFtd3JiYjdJM0xibjI0Q2FFRHdtOHZVcWhwb3B5TnFLejhuWXE4Z2FtVkllNXZhR1dfa1Y5WmFTVmdDQVY0YVg5ZFlhY3Q0Mm5JTmpWdGNsZ2VMbTVTUXpPZ1drT09lMDN2Wk5mQjZpOVnSAfgBQVVfeXFMT3JycUpUZE9SVU02YVBFNkJ2VkZCOGJ0aDBhQkU4NW05Rkl0eDd0UTlBMTNvaS1VQ3VoaTJaQlVkWm5VMlcwdFJVbW5qaGJNdWNfRWh6Q1dLVXdSZWl2c3A2WHk4YUt6ajBiMmh1aVU4aFltNmFWNEJQUXpGcFNMenRRZm1vdkRuSmR6OWptVGJJVHhqLXBvdFVrWjRONGdsSEpleUVGa2o0eGRtTGN3bzhyMU5ISUFJbUlBX1dFWFNFWFRtaWEzbWJ0YlE5QXBZUi0yQy1ZdFpvWXh1d3U3N3loQkFpRlhvS0VxMUxHSWZtbmluOE9DcUE?oc=5"
 },
 {
  "as_of": null,
  "outbreak": true,
  "metric": "confirmed_cases",
  "value": 3000,
  "geography": "national_drc",
  "count_type": "cumulative",
  "date": "2026-07-25",
  "source": "Reuters Top News",
  "url": "https://news.google.com/rss/articles/CBMixAFBVV95cUxNa1NlaVJGbjBhQ0JCNm0wTzBPcUlqbTV5MWZzQzU3MlhjWERCN2t4QkltbWhrbmtoMTE5eUZVcG1uNUxoRGlGMm91ZGZDWkZFMnlIdFh3WGlVWWtXS1RMRXZuRVNxdWlKdDRwUnNmUTBPZGZYMk1VbHZDT2JPTzBKMXgzanhISUk2NmZLTUc0MXAzMlF5ZFJJRzB3OFQtTWtBdWo0QnQtWlktMlNVcDZGVm5uVWZ6YkYxdU43LVQ4NnFZQ19f?oc=5"
 },
 {
  "as_of": null,
  "outbreak": true,
  "metric": "deaths",
  "value": 300,
  "geography": "national_drc",
  "count_type": "cumulative",
  "date": "2026-06-26",
  "source": "Google News - DR Congo (en)",
  "url": "https://news.google.com/rss/articles/CBMipwFBVV95cUxPR3FqM0VQajZONXQ0YzFUR09iNkdMT01yVzI2NEhiMGZSRlEtMXBQSTNNZml6OER0Q0k0ZFBTMkZuaW5WNTJFMnZRSlRTLVVnNEsyMHZzNlhTV3ZoYlRtUGpzZjRSMTctLWttT191MHg2ejJfYXFaNkswSG1INWNYNk5BR043YWpzVjFxLUdvcTlnZ09CSHlMczNrS1h5RHBuZjBtYzQ0OA?oc=5"
 },
 {
  "as_of": null,
  "outbreak": true,
  "metric": "deaths",
  "value": 139,
  "geography": "national_drc",
  "count_type": "cumulative",
  "date": "2026-05-20",
  "source": "Le Monde",
  "url": "https://www.lemonde.fr/sante/article/2026/05/20/ebola-l-oms-juge-le-risque-eleve-en-afrique-centrale-mais-faible-a-l-echelle-mondiale_6691719_1651302.html"
 },
 {
  "as_of": null,
  "outbreak": true,
  "metric": "suspected_cases",
  "value": 600,
  "geography": "national_drc",
  "count_type": "cumulative",
  "date": "2026-05-20",
  "source": "Le Monde",
  "url": "https://www.lemonde.fr/sante/article/2026/05/20/ebola-l-oms-juge-le-risque-eleve-en-afrique-centrale-mais-faible-a-l-echelle-mondiale_6691719_1651302.html"
 },
 {
  "metric": "deaths",
  "count_type": "cumulative",
  "geography": "national_drc",
  "as_of": "2026-07-26",
  "outbreak": true,
  "value": 1405,
  "date": "2026-07-28",
  "source": "AllAfrica Latest",
  "url": "2026-07-28T07:34:21#6ee9f0f953ef"
 },
 {
  "outbreak": true,
  "value": 3200,
  "metric": "confirmed_cases",
  "count_type": "cumulative",
  "geography": "national_drc",
  "as_of": "2026-07-26",
  "date": "2026-07-28",
  "source": "AllAfrica Latest",
  "url": "2026-07-28T07:34:21#6ee9f0f953ef"
 },
 {
  "as_of": "2026-07-02",
  "outbreak": true,
  "metric": "total_cases",
  "value": 1406,
  "geography": "national_drc",
  "count_type": "cumulative",
  "date": "2026-07-02",
  "source": "Google News - DR Congo (en)",
  "url": "https://news.google.com/rss/articles/CBMikAFBVV95cUxOaVE0bkFaWjJWSDk2T0VYalZzMHhmU2VkdjJlNEkyaktGN3lNR2g1OVl3aFBaSElhZkxHdTVwOXdMRjJUVHd1alQ4R0d3V2g1UDBxVzZNZzA0RGYxR2hDYld4cDA0ZmFOTG9yVkxIeDBtZWRLZ093ZG55NTJHalF3NGt5TlZIa3JfcjJ3WGR5RDnSAZABQVVfeXFMTVlWQVZjd2RDUmJubFRVUDVqOHRjUnl3Y2VYa0xQd291eHFYT0JkWk5GZ1B3dmw4SW50a29zR3AxMWI2QUhzanRCeDYyUVdIdUpEbjd4MTAzQVpicnVQME44cDR0Ty1fMmtUX2puVUJkWGFGZlRrcnBKM0syS3hrQ3ZBQkdKUlk0WGMwdHhveVJ6?oc=5"
 },
 {
  "as_of": "2026-07-02",
  "outbreak": true,
  "metric": "deaths",
  "value": 438,
  "geography": "national_drc",
  "count_type": "cumulative",
  "date": "2026-07-02",
  "source": "Google News - DR Congo (en)",
  "url": "https://news.google.com/rss/articles/CBMikAFBVV95cUxOaVE0bkFaWjJWSDk2T0VYalZzMHhmU2VkdjJlNEkyaktGN3lNR2g1OVl3aFBaSElhZkxHdTVwOXdMRjJUVHd1alQ4R0d3V2g1UDBxVzZNZzA0RGYxR2hDYld4cDA0ZmFOTG9yVkxIeDBtZWRLZ093ZG55NTJHalF3NGt5TlZIa3JfcjJ3WGR5RDnSAZABQVVfeXFMTVlWQVZjd2RDUmJubFRVUDVqOHRjUnl3Y2VYa0xQd291eHFYT0JkWk5GZ1B3dmw4SW50a29zR3AxMWI2QUhzanRCeDYyUVdIdUpEbjd4MTAzQVpicnVQME44cDR0Ty1fMmtUX2puVUJkWGFGZlRrcnBKM0syS3hrQ3ZBQkdKUlk0WGMwdHhveVJ6?oc=5"
 },
 {
  "as_of": "2026-07-15",
  "outbreak": true,
  "metric": "total_cases",
  "value": 2000,
  "geography": "national_drc",
  "count_type": "cumulative",
  "date": "2026-07-15",
  "source": "Google News - DR Congo (en)",
  "url": "https://news.google.com/rss/articles/CBMilAFBVV95cUxOa25BbkozblN2MDhyQUZONGMxX2g3NlVFZjhVYWhYbENDemtsUXBVc3h5aWlTazRic2ZSUUtmNjdpSHFKc2Z1eVdRUVhKLUFJMWo0eFRsRFVyR2J0R29MbUtRYml4Snlmam1hSXdJLVRVYktrMlV2NlRKbEJMeGdEUTRLSTNuM1NWZlFCeVpUS05uYjYy?oc=5"
 },
 {
  "outbreak": true,
  "count_type": "cumulative",
  "metric": "total_cases",
  "geography": "national_drc",
  "as_of": "2026-08-05",
  "value": 3800,
  "date": "2026-08-05",
  "source": "France24 French",
  "url": "https://www.france24.com/fr/%C3%A9missions/journal-de-l-afrique/20260805-ebola-le-directeur-g%C3%A9n%C3%A9ral-de-l-oms-en-visite-en-rdc"
 },
 {
  "outbreak": true,
  "metric": "deaths",
  "as_of": "2026-08-05",
  "value": 1751,
  "count_type": "cumulative",
  "geography": "national_drc",
  "date": "2026-08-05",
  "source": "France24 French",
  "url": "https://www.france24.com/fr/%C3%A9missions/journal-de-l-afrique/20260805-ebola-le-directeur-g%C3%A9n%C3%A9ral-de-l-oms-en-visite-en-rdc"
 },
 {
  "count_type": "cumulative",
  "metric": "deaths",
  "value": 930,
  "outbreak": true,
  "geography": "national_drc",
  "as_of": "2026-07-20",
  "date": "2026-07-20",
  "source": "Google News - DR Congo (en)",
  "url": "2026-07-20T07:31:00#2fb493899b0c"
 },
 {
  "as_of": "2026-06-02",
  "outbreak": true,
  "metric": "confirmed_cases",
  "value": 321,
  "geography": "national_drc",
  "count_type": "cumulative",
  "date": "2026-06-02",
  "source": "RFI English",
  "url": "https://www.rfi.fr/en/africa/20260602-who-seeks-more-aid-for-congo-as-ebola-outbreak-continues-to-spread"
 },
 {
  "as_of": null,
  "outbreak": true,
  "metric": "confirmed_cases",
  "value": 263,
  "geography": "cross_border_total",
  "count_type": "cumulative",
  "date": "2026-06-01",
  "source": "The Hindu",
  "url": "https://www.thehindu.com/news/international/congo-and-uganda-report-263-confirmed-ebola-cases-with-43-deaths-africa-cdc-says/article71045060.ece"
 },
 {
  "as_of": null,
  "outbreak": true,
  "metric": "deaths",
  "value": 43,
  "geography": "cross_border_total",
  "count_type": "cumulative",
  "date": "2026-06-01",
  "source": "The Hindu",
  "url": "https://www.thehindu.com/news/international/congo-and-uganda-report-263-confirmed-ebola-cases-with-43-deaths-africa-cdc-says/article71045060.ece"
 },
 {
  "as_of": null,
  "outbreak": true,
  "metric": "suspected_cases",
  "value": 1100,
  "geography": "cross_border_total",
  "count_type": "cumulative",
  "date": "2026-06-01",
  "source": "The Hindu",
  "url": "https://www.thehindu.com/news/international/congo-and-uganda-report-263-confirmed-ebola-cases-with-43-deaths-africa-cdc-says/article71045060.ece"
 },
 {
  "as_of": "2026-07-26",
  "outbreak": true,
  "metric": "confirmed_cases",
  "value": 3000,
  "geography": "national_drc",
  "count_type": "cumulative",
  "date": "2026-07-26",
  "source": "Google News - RDC (fr)",
  "url": "https://news.google.com/rss/articles/CBMimwFBVV95cUxOZi0zMjI2cnlodnN5UUp6RThZSTN4SlVwWmI1MXEzZTZTVUZXb3NNSHlud2xPdUotRG5yN0F5UGk3NDVUMFVBWWt5bV95ZUxhOHVZUTFid0lLZFNwY3FKQzM1U2lBREZaU0Npdnl4Q2RmYnNaR3VjTE91N3RhVGwzdElKQWdpTjRPWi1HNE51ZTRTcTF3UXd5bjYxTdIBoAFBVV95cUxPdjNMR1ZnSTZLU0drU2NQS1FuWE1EM2QycFFsTjNuaUpiZXZJSElJR0ZfdWdpY2tpMTBlR2o1c1R3MzkwM1hxWHlXdUlnQkRNSndPc1YwQ2J6V0drS0U2bWV4VzZJWno5TEF2NmQyNTcyT1hULVN1UkR6TlJCb2tnZmt1RG1NWmpFQ18tdkRzWUFRUE5ZbWprbndoWFI0Q1o3?oc=5"
 },
 {
  "value": 2000,
  "outbreak": true,
  "geography": "national_drc",
  "as_of": null,
  "count_type": "cumulative",
  "metric": "deaths",
  "date": "2026-08-11",
  "source": "Google News - DR Congo (en)",
  "url": "https://news.google.com/rss/articles/CBMiZkFVX3lxTE1lS2Zzejg3UVg4c2FmR0Z3QS0zMkxGRXBDYVNXenlXWTVBekw2T2ltVjVGWUhxbEpPOG1ZYVItdUk1dVllSFQ4QkwwTHpFcEZHN1B6MG1pVEVielR3SVVsQ0FYY0tTQQ?oc=5"
 },
 {
  "as_of": "2026-07-23",
  "outbreak": true,
  "metric": "deaths",
  "value": 1033,
  "geography": "national_drc",
  "count_type": "cumulative",
  "date": "2026-07-23",
  "source": "Google News - DR Congo (en)",
  "url": "https://news.google.com/rss/articles/CBMiywFBVV95cUxQS2l0Z3F0WGg1S0c4OXJlcTItaVhhNzltanZ2NU43QzR2b1M4WkQyRzhXZEJNVndZWGFnbjY0V1ZBckVMWFhiUzBWV1F4WVJOSzBqSmNVejlyMXgtLVdmUXlzZlhIMTZvZ3pDQlQ2WlFPYUFmN0Y1SG9NZGVaQlNYR09SdzVoSFlCYXhNUGdxdDRDTlZGVC1iaThLbVlMM1NhWi0zckdpd3hTS19BeG5LWkd2VEJyX0xSZUR4aFJxU2FpeEtYbnlJZXhxd9IB0AFBVV95cUxPaGRjQ3VhM1hWNXNaSXpiMjBQVDdaV0pwdXBrS0pSWmFuMmV4Q3Z3WWhkQ0FiRk9GVWVWV2RYRC1ueFY4ZW5TSENyYU5KUlZza0hiTEVMYW1tZUY2TWt3Y1pXNVJseWhwSVhMQ1V1V3ZrTjZqUjJBeDV6ck9NM3dHTjVxNUJhY0Y1N25BTFVQaUZyaFJLX196N19HY1BneHNEYVoyUEZJamFFZDJod2NNVlhpaHRVYlhBekRPSGh4dzQ4RjllVVlsM0ctdmZwZk1L?oc=5"
 },
 {
  "as_of": "2026-07-23",
  "outbreak": true,
  "metric": "total_cases",
  "value": 2500,
  "geography": "national_drc",
  "count_type": "cumulative",
  "date": "2026-07-23",
  "source": "Google News - DR Congo (en)",
  "url": "https://news.google.com/rss/articles/CBMiywFBVV95cUxQS2l0Z3F0WGg1S0c4OXJlcTItaVhhNzltanZ2NU43QzR2b1M4WkQyRzhXZEJNVndZWGFnbjY0V1ZBckVMWFhiUzBWV1F4WVJOSzBqSmNVejlyMXgtLVdmUXlzZlhIMTZvZ3pDQlQ2WlFPYUFmN0Y1SG9NZGVaQlNYR09SdzVoSFlCYXhNUGdxdDRDTlZGVC1iaThLbVlMM1NhWi0zckdpd3hTS19BeG5LWkd2VEJyX0xSZUR4aFJxU2FpeEtYbnlJZXhxd9IB0AFBVV95cUxPaGRjQ3VhM1hWNXNaSXpiMjBQVDdaV0pwdXBrS0pSWmFuMmV4Q3Z3WWhkQ0FiRk9GVWVWV2RYRC1ueFY4ZW5TSENyYU5KUlZza0hiTEVMYW1tZUY2TWt3Y1pXNVJseWhwSVhMQ1V1V3ZrTjZqUjJBeDV6ck9NM3dHTjVxNUJhY0Y1N25BTFVQaUZyaFJLX196N19HY1BneHNEYVoyUEZJamFFZDJod2NNVlhpaHRVYlhBekRPSGh4dzQ4RjllVVlsM0ctdmZwZk1L?oc=5"
 },
 {
  "as_of": "2026-07-13",
  "outbreak": true,
  "metric": "confirmed_cases",
  "value": 1873,
  "geography": "national_drc",
  "count_type": "cumulative",
  "date": "2026-07-13",
  "source": "Google News - RDC (fr)",
  "url": "https://news.google.com/rss/articles/CBMiU0FVX3lxTFBtWURyQ2xKaGNHN1ViUFRFc2U1bk5vcHhlR3ZicEp3RU5wcm01b1JYUlZ4WEdfLUhSMHZaZjUxc2toQ1RueE1kNE5DdTl3alBWODFz?oc=5"
 },
 {
  "as_of": "2026-07-23",
  "outbreak": true,
  "metric": "deaths",
  "value": 1034,
  "geography": "national_drc",
  "count_type": "cumulative",
  "date": "2026-07-23",
  "source": "Google News - RDC (fr)",
  "url": "https://news.google.com/rss/articles/CBMiU0FVX3lxTFBWSzhyZWFyeGRmdVZrZlkwMnVEdW03X1pYYlJpSFhnZUlfVEgzS29KQTVPQzg0eXFYc0ttekg4TnFvU2p4b0lFVUlaelpHOHVGRXlB?oc=5"
 },
 {
  "as_of": "2026-07-23",
  "outbreak": true,
  "metric": "confirmed_cases",
  "value": 2536,
  "geography": "national_drc",
  "count_type": "cumulative",
  "date": "2026-07-23",
  "source": "Google News - RDC (fr)",
  "url": "https://news.google.com/rss/articles/CBMiU0FVX3lxTFBWSzhyZWFyeGRmdVZrZlkwMnVEdW03X1pYYlJpSFhnZUlfVEgzS29KQTVPQzg0eXFYc0ttekg4TnFvU2p4b0lFVUlaelpHOHVGRXlB?oc=5"
 },
 {
  "as_of": "2026-07-23",
  "outbreak": true,
  "metric": "deaths",
  "value": 1034,
  "geography": "national_drc",
  "count_type": "cumulative",
  "date": "2026-07-23",
  "source": "Google News - RDC (fr)",
  "url": "https://news.google.com/rss/articles/CBMiVEFVX3lxTE9fcmU2YUxMZC0xNHpaZFdldFlJTUwxSGM4NUFFZW9CN0VlLWoyMlEwODA1UTRHRUE5Z1pBem5PZGprUXpmVHBtVXkzTUp5aGU5NmpOWQ?oc=5"
 },
 {
  "as_of": "2026-07-23",
  "outbreak": true,
  "metric": "confirmed_cases",
  "value": 2536,
  "geography": "national_drc",
  "count_type": "cumulative",
  "date": "2026-07-23",
  "source": "Google News - RDC (fr)",
  "url": "https://news.google.com/rss/articles/CBMiVEFVX3lxTE9fcmU2YUxMZC0xNHpaZFdldFlJTUwxSGM4NUFFZW9CN0VlLWoyMlEwODA1UTRHRUE5Z1pBem5PZGprUXpmVHBtVXkzTUp5aGU5NmpOWQ?oc=5"
 },
 {
  "outbreak": true,
  "metric": "deaths",
  "value": 1500,
  "as_of": "2026-07-30",
  "count_type": "cumulative",
  "geography": "national_drc",
  "date": "2026-07-30",
  "source": "Google News - DR Congo (en)",
  "url": "2026-07-30T12:50:55#8fb12b933746"
 },
 {
  "as_of": null,
  "outbreak": true,
  "metric": "deaths",
  "value": 1000,
  "geography": "cross_border_total",
  "count_type": "cumulative",
  "date": "2026-07-22",
  "source": "Google News - RDC (fr)",
  "url": "https://news.google.com/rss/articles/CBMixwFBVV95cUxNaGZoLS1LQ2s5SWcwNDZUdnA4S3Uya3REX05sMTRtWnJPZlZSWWxvNHUwQUhOTE1CT1l4ZUhEV0NTdU03QXd5N25nc0FfZjF3ckhxOWFJN3ZEZG52WVZYS0F0RERjNlBhNGYxcUVDNWduNko2anhoZnBuX1lwc0x4Y2puYjRnUHZmVG95clhOdG9iR1VsdFdhMURxR0RNZGZUeWYta2hCTkQzWFE1NnhOWldoX2V2dGROWnd1ZFBpcDlBOXJ5VWdR?oc=5"
 },
 {
  "as_of": "2026-05-25",
  "outbreak": true,
  "metric": "suspected_cases",
  "value": 900,
  "geography": "national_drc",
  "count_type": "cumulative",
  "date": "2026-05-25",
  "source": "France24 French",
  "url": "https://www.france24.com/fr/afrique/20260525-ebola-organisation-mondiale-sante-900-cas-suspects-republique-democratique-congo-virus-fievre-bilan"
 },
 {
  "as_of": "2026-05-25",
  "outbreak": true,
  "metric": "confirmed_cases",
  "value": 101,
  "geography": "national_drc",
  "count_type": "cumulative",
  "date": "2026-05-25",
  "source": "France24 French",
  "url": "https://www.france24.com/fr/afrique/20260525-ebola-organisation-mondiale-sante-900-cas-suspects-republique-democratique-congo-virus-fievre-bilan"
 },
 {
  "as_of": "2026-07-27",
  "count_type": "cumulative",
  "geography": "national_drc",
  "value": 3200,
  "metric": "confirmed_cases",
  "outbreak": true,
  "date": "2026-07-27",
  "source": "Google News - RDC (fr)",
  "url": "2026-07-27T14:03:59#26dcbb127e94"
 },
 {
  "geography": "national_drc",
  "outbreak": true,
  "metric": "deaths",
  "count_type": "cumulative",
  "as_of": "2026-07-20",
  "value": 930,
  "date": "2026-07-20",
  "source": "Google News - RDC (fr)",
  "url": "2026-07-20T13:37:09#ea9cf1dea60e"
 },
 {
  "as_of": "2026-07-23",
  "outbreak": true,
  "metric": "deaths",
  "value": 1000,
  "geography": "national_drc",
  "count_type": "cumulative",
  "date": "2026-07-23",
  "source": "Google News - DR Congo (en)",
  "url": "https://news.google.com/rss/articles/CBMie0FVX3lxTFBkWVJxVjQ2WWRkc09lNlpEeERNdjJqOE1rUVFzelRvRUkwTk8wcm00bWVaMFVxaU9CM1Q1M0lqTVkzMklEWmtfWFdPSTNmVkJIdlowSHdFTWpwb1c1dnIzY0RydFhzcEtJNWNmbThYajQ1XzAtRnZwaDV2MA?oc=5"
 },
 {
  "outbreak": true,
  "count_type": "cumulative",
  "metric": "deaths",
  "geography": "national_drc",
  "as_of": "2026-07-23",
  "value": 1000,
  "date": "2026-07-23",
  "source": "Google News - RDC (fr)",
  "url": "2026-07-23T07:33:44#bcf08dbb6a57"
 },
 {
  "as_of": null,
  "outbreak": true,
  "metric": "deaths",
  "value": 300,
  "geography": "national_drc",
  "count_type": "cumulative",
  "date": "2026-06-26",
  "source": "Google News - RDC (fr)",
  "url": "https://news.google.com/rss/articles/CBMie0FVX3lxTE9fcmJiZy16dE5Td3V6VU4zTTNXRHpHb3ZJVjRRbUhZcmFlNEFudjRueDJlaUdWc3VoMGFpS0dhYmlvVmNsOU5WU0owanczRktIdHFOa2xxT0owRXlHaXNPZEF3S0NPeWYyWTdoRi1KVk5EWjNhaU5UOE85Zw?oc=5"
 },
 {
  "geography": "national_drc",
  "outbreak": true,
  "as_of": "2026-07-20",
  "value": 930,
  "count_type": "cumulative",
  "metric": "deaths",
  "date": "2026-07-20",
  "source": "Google News - DR Congo (en)",
  "url": "2026-07-20T10:15:07#ff2467750cb7"
 },
 {
  "as_of": "2026-07-04",
  "outbreak": true,
  "metric": "total_cases",
  "value": 1500,
  "geography": "national_drc",
  "count_type": "cumulative",
  "date": "2026-07-04",
  "source": "Google News - DR Congo (en)",
  "url": "https://news.google.com/rss/articles/CBMinwFBVV95cUxNbEFpd2hkMFpMRG1wbHhLNWtRVExiYkRMZHFieUstSUJPSjJacy00Yi1rdFA3ZUpLLVVROWQ5TnQxQzIzeFZfYmNuQ2VaZ0ZMVGF2aTkwUWhRbkdtSVJNSU9reE05eVpoZndsOV9zNVV0YTJ0QkhWNW40QkdOaG9iZ1hYdEJoTjY0dW53cEZ5RExLM19RTGJ5Yk5hbzY5MUU?oc=5"
 },
 {
  "as_of": "2026-07-04",
  "outbreak": true,
  "metric": "deaths",
  "value": 473,
  "geography": "national_drc",
  "count_type": "cumulative",
  "date": "2026-07-04",
  "source": "Google News - DR Congo (en)",
  "url": "https://news.google.com/rss/articles/CBMinwFBVV95cUxNbEFpd2hkMFpMRG1wbHhLNWtRVExiYkRMZHFieUstSUJPSjJacy00Yi1rdFA3ZUpLLVVROWQ5TnQxQzIzeFZfYmNuQ2VaZ0ZMVGF2aTkwUWhRbkdtSVJNSU9reE05eVpoZndsOV9zNVV0YTJ0QkhWNW40QkdOaG9iZ1hYdEJoTjY0dW53cEZ5RExLM19RTGJ5Yk5hbzY5MUU?oc=5"
 },
 {
  "as_of": "2026-07-17",
  "metric": "confirmed_cases",
  "value": 2073,
  "outbreak": true,
  "count_type": "cumulative",
  "geography": "national_drc",
  "date": "2026-07-17",
  "source": "France24 French",
  "url": "2026-07-17T11:54:47#a37747138ef3"
 },
 {
  "value": 796,
  "as_of": "2026-07-17",
  "geography": "national_drc",
  "metric": "deaths",
  "count_type": "cumulative",
  "outbreak": true,
  "date": "2026-07-17",
  "source": "France24 French",
  "url": "2026-07-17T11:54:47#a37747138ef3"
 },
 {
  "as_of": null,
  "outbreak": true,
  "metric": "deaths",
  "value": 130,
  "geography": "national_drc",
  "count_type": "cumulative",
  "date": "2026-05-20",
  "source": "France24",
  "url": "https://www.france24.com/en/tv-shows/perspective/20260520-ebola-in-dr-congo-this-could-be-a-very-bad-outbreak-msf-health-worker-says"
 },
 {
  "as_of": null,
  "outbreak": true,
  "metric": "total_cases",
  "value": 500,
  "geography": "national_drc",
  "count_type": "cumulative",
  "date": "2026-05-20",
  "source": "France24",
  "url": "https://www.france24.com/en/tv-shows/perspective/20260520-ebola-in-dr-congo-this-could-be-a-very-bad-outbreak-msf-health-worker-says"
 },
 {
  "as_of": null,
  "outbreak": true,
  "metric": "total_cases",
  "value": 3500,
  "geography": "national_drc",
  "count_type": "cumulative",
  "date": "2026-08-01",
  "source": "Google News - RDC (fr)",
  "url": "https://news.google.com/rss/articles/CBMiqgFBVV95cUxPUnFPQUR4UnY1elU1b05UQlduOWpuMVVfbWRpdGpXdERnUFIycXhMMWp6UXhacm1lMmNWYnNTTzdIcTNGbmQxZzNic3hQbVo2TWFoM2dHcHRoeVdjVERRRWtGaE50ZW5GaUhvVS1KQTBFQUx5cHFOc2lLb2tudWhCbUJCb1VydEtPS3d5SVNwWlktX3kwRFpEVy1nWVh4bWFQc3pvU2JTQ2l3dw?oc=5"
 },
 {
  "as_of": null,
  "metric": "confirmed_cases",
  "geography": "national_drc",
  "outbreak": true,
  "value": 5000,
  "count_type": "cumulative",
  "date": "2026-08-22",
  "source": "Google News - DR Congo (en)",
  "url": "https://news.google.com/rss/articles/CBMifEFVX3lxTFBza3ZWSlNWbUtqRGxtU2ltdUxBYlU4NGNBUVJxZU1XSXlyV3JzU25ELVVyeVpfNmlZSGxPS1ptVkJwcUlzN1NnQnlMbGUwSTFGUUxLMjFUanFyYWJhcF9iWmwxQW11WjFwRlZtR3psNlItb05HUmFZcFpicFQ?oc=5"
 },
 {
  "as_of": null,
  "outbreak": true,
  "metric": "deaths",
  "value": 80,
  "geography": "subnational",
  "count_type": "cumulative",
  "date": "2026-05-16",
  "source": "Africanews",
  "url": "http://www.africanews.com/2026/05/16/fear-as-health-officials-raise-alarm-over-new-ebola-outbreak-in-dr-congo/"
 },
 {
  "as_of": null,
  "outbreak": true,
  "metric": "suspected_cases",
  "value": 246,
  "geography": "subnational",
  "count_type": "cumulative",
  "date": "2026-05-16",
  "source": "Africanews",
  "url": "http://www.africanews.com/2026/05/16/fear-as-health-officials-raise-alarm-over-new-ebola-outbreak-in-dr-congo/"
 },
 {
  "geography": "national_drc",
  "outbreak": true,
  "count_type": "cumulative",
  "value": 2344,
  "as_of": "2026-07-20",
  "metric": "confirmed_cases",
  "date": "2026-07-20",
  "source": "Google News - DR Congo (en)",
  "url": "2026-07-20T14:30:12#cde494d5b425"
 },
 {
  "as_of": "2026-05-18",
  "outbreak": true,
  "metric": "deaths",
  "value": 80,
  "geography": "cross_border_total",
  "count_type": "cumulative",
  "date": "2026-05-18",
  "source": "France24 Arabic",
  "url": "https://www.france24.com/ar/%D9%81%D9%8A%D8%AF%D9%8A%D9%88/20260518-%D8%AA%D9%81%D8%B4%D9%8A-%D9%81%D9%8A%D8%B1%D9%88%D8%B3-%D8%A5%D9%8A%D8%A8%D9%88%D9%84%D8%A7-%D9%81%D9%8A-%D8%A7%D9%84%D9%83%D9%88%D9%86%D8%BA%D9%88-%D8%A7%D9%84%D8%AF%D9%8A%D9%85%D9%82%D8%B1%D8%A7%D8%B7%D9%8A%D8%A9-%D8%B9%D8%B4%D8%B1%D8%A7%D8%AA-%D8%A7%D9%84%D9%88%D9%81%D9%8A%D8%A7%D8%AA-%D9%88%D8%A7%D9%84%D9%85%D8%B3%D8%AA%D8%B4%D9%81%D9%8A%D8%A7%D8%AA-%D8%AA%D8%AD%D8%AA-%D8%B6%D8%BA%D8%B7-%D8%A7%D9%84%D8%A5%D8%B5%D8%A7%D8%A8%D8%A7%D8%AA"
 },
 {
  "as_of": "2026-05-19",
  "outbreak": true,
  "metric": "deaths",
  "value": 131,
  "geography": "cross_border_total",
  "count_type": "cumulative",
  "date": "2026-05-19",
  "source": "France24 French",
  "url": "https://www.france24.com/fr/vid%C3%A9o/20260519-ebola-le-bilan-monte-%C3%A0-131-morts-pr%C3%A8s-de-350-cas-d%C3%A9tect%C3%A9s-en-rd-congo-et-ouganda"
 },
 {
  "as_of": "2026-05-19",
  "outbreak": true,
  "metric": "suspected_cases",
  "value": 513,
  "geography": "cross_border_total",
  "count_type": "cumulative",
  "date": "2026-05-19",
  "source": "France24 French",
  "url": "https://www.france24.com/fr/vid%C3%A9o/20260519-ebola-le-bilan-monte-%C3%A0-131-morts-pr%C3%A8s-de-350-cas-d%C3%A9tect%C3%A9s-en-rd-congo-et-ouganda"
 },
 {
  "as_of": null,
  "outbreak": true,
  "metric": "deaths",
  "value": 204,
  "geography": "subnational",
  "count_type": "cumulative",
  "date": "2026-05-24",
  "source": "The Hindu",
  "url": "https://www.thehindu.com/news/international/ebola-toll-tops-200-other-african-countries-seen-at-risk/article71018576.ece"
 },
 {
  "as_of": null,
  "outbreak": true,
  "metric": "suspected_cases",
  "value": 867,
  "geography": "subnational",
  "count_type": "cumulative",
  "date": "2026-05-24",
  "source": "The Hindu",
  "url": "https://www.thehindu.com/news/international/ebola-toll-tops-200-other-african-countries-seen-at-risk/article71018576.ece"
 },
 {
  "as_of": null,
  "outbreak": true,
  "metric": "deaths",
  "value": 80,
  "geography": "national_drc",
  "count_type": "cumulative",
  "date": "2026-05-18",
  "source": "NYT World",
  "url": "https://www.nytimes.com/2026/05/17/world/africa/what-to-know-ebola-africa.html"
 },
 {
  "as_of": "2026-06-02",
  "outbreak": true,
  "metric": "suspected_cases",
  "value": 116,
  "geography": "unclear",
  "count_type": "cumulative",
  "date": "2026-06-02",
  "source": "CNA Singapore",
  "url": "https://www.channelnewsasia.com/world/suspected-ebola-cases-drop-hundreds-ruled-out-who-6156651"
 },
 {
  "as_of": null,
  "outbreak": true,
  "metric": "suspected_cases",
  "value": 906,
  "geography": "unclear",
  "count_type": "cumulative",
  "date": "2026-06-02",
  "source": "CNA Singapore",
  "url": "https://www.channelnewsasia.com/world/suspected-ebola-cases-drop-hundreds-ruled-out-who-6156651"
 },
 {
  "as_of": null,
  "outbreak": true,
  "metric": "deaths",
  "value": 967,
  "geography": "national_drc",
  "count_type": "cumulative",
  "date": "2026-07-21",
  "source": "Google News - DR Congo (en)",
  "url": "https://news.google.com/rss/articles/CBMid0FVX3lxTFBzQUxEcWl0VjM1aURNYTJwOEJvdm5MbUpnMDZhQldvT2hMQURKNUxqU0FEZWlydmVLZnlZU2hrUy1wNjhTdWp0cDA0X3A5NkktLUtWOXdtbGJNbC0xN0VhUGh4WGtyNGJRNWNKV0NsSWI5WjFnOHpj?oc=5"
 },
 {
  "as_of": null,
  "outbreak": true,
  "metric": "deaths",
  "value": 300,
  "geography": "national_drc",
  "count_type": "cumulative",
  "date": "2026-06-26",
  "source": "Google News - RDC (fr)",
  "url": "https://news.google.com/rss/articles/CBMiqgFBVV95cUxON1pET3J3M2s5a005dkxMVkVKOXpnODh2UHZDc1Zya2RmOGlVTnVZUi1fRTg4YVhSempJak9aRXlRS1JFSDV6akFrY2tYeXVHakx5OUF6Y3RrN3ZJdUVlMGZEeFJ0czNJNFlqa25SYjFwODFxRk1BY2haSHRacXZxTHpGYlVVV3hNWWxoQzJsa2NJbjRjaXhtVFFLNHNtQkNvTDdENmZwSUFGQQ?oc=5"
 },
 {
  "as_of": null,
  "outbreak": true,
  "metric": "deaths",
  "value": 700,
  "geography": "national_drc",
  "count_type": "cumulative",
  "date": "2026-07-13",
  "source": "Politico.cd",
  "url": "https://beto.cd/ebola-rdc-riposte-financement-plan-35-pourcent/"
 },
 {
  "as_of": null,
  "outbreak": true,
  "metric": "suspected_cases",
  "value": 80,
  "geography": "cross_border_total",
  "count_type": "cumulative",
  "date": "2026-05-18",
  "source": "Rappler Philippines",
  "url": "https://www.rappler.com/world/ebola-deaths-outbreak-congo-uganda-who-emergency-may-2026/"
 },
 {
  "as_of": null,
  "outbreak": true,
  "metric": "total_cases",
  "value": 1500,
  "geography": "national_drc",
  "count_type": "cumulative",
  "date": "2026-07-05",
  "source": "Google News - DR Congo (en)",
  "url": "https://news.google.com/rss/articles/CBMiakFVX3lxTE1jRW9UMUVsVHJ0Y1NnUElvOHp1NW05UVJtSWd0MThiZFhJRl84X0t3VWozNm5SZ2d4dzRoUXJmd1VmS25xSUFxWGc3NXJlYjg2dWpXc0FZLWtGdTdIelpSTXhTSkI4d0Jycnc?oc=5"
 },
 {
  "value": 2400,
  "count_type": "cumulative",
  "geography": "national_drc",
  "as_of": "2026-07-21",
  "outbreak": true,
  "metric": "total_cases",
  "date": "2026-07-21",
  "source": "Google News - DR Congo (en)",
  "url": "2026-07-21T04:17:32#153e94e0c632"
 },
 {
  "geography": "cross_border_total",
  "metric": "deaths",
  "outbreak": true,
  "as_of": "2026-07-22",
  "value": 1000,
  "count_type": "cumulative",
  "date": "2026-07-22",
  "source": "Google News - RDC (fr)",
  "url": "2026-07-22T15:08:43#54c22b33087e"
 },
 {
  "value": 2400,
  "metric": "total_cases",
  "count_type": "cumulative",
  "as_of": "2026-07-21",
  "outbreak": true,
  "geography": "national_drc",
  "date": "2026-07-21",
  "source": "Google News - DR Congo (en)",
  "url": "2026-07-21T11:23:00#b59f8957a697"
 },
 {
  "as_of": null,
  "outbreak": true,
  "metric": "total_cases",
  "value": 3500,
  "geography": "national_drc",
  "count_type": "cumulative",
  "date": "2026-07-31",
  "source": "Google News - RDC (fr)",
  "url": "https://news.google.com/rss/articles/CBMingJBVV95cUxPSm9QX0RIXzQ3bm9EZEQ3WjU0OEtnRUZBTEN5dUllU0J2aUFlTkM5dmNaRW9YVThTYnhFRHRGZU5vVnpCSHE1blJqYldHRWxZLTBBUDF4X18tM1RDc091QzZ1U19xOWYxYllEZVYzREFjOXJ4dUpzWkM3QURrYTF5QTMxRGUzUGsxX256MzBCNFRQYUZMUjlJbVpzOERJZmNvOXRjZldJVkZpSXVjcXk1UzNxeDFsZm95MWRvVFpzeTNYVmhpdGhRYV9mQ0QyZEZZWGxjRXg1MWE5cVZBLUVmZFZnZWFuVkZKcy1kekJkZVhGZ3FlbGdHWWNaTHNabDNLak1ZRWMtRllKdWdFd2J2SDdpMW9NWGNxODFuczJn?oc=5"
 },
 {
  "as_of": "2026-06-17",
  "outbreak": true,
  "metric": "total_cases",
  "value": 800,
  "geography": "national_drc",
  "count_type": "cumulative",
  "date": "2026-06-17",
  "source": "France24 French",
  "url": "https://www.france24.com/fr/vid%C3%A9o/20260617-rd-congo-l-%C3%A9pid%C3%A9mie-d-ebola-s-aggrave-plus-de-800-personnes-infect%C3%A9es"
 },
 {
  "as_of": "2026-06-17",
  "outbreak": true,
  "metric": "deaths",
  "value": 200,
  "geography": "national_drc",
  "count_type": "cumulative",
  "date": "2026-06-17",
  "source": "France24 French",
  "url": "https://www.france24.com/fr/vid%C3%A9o/20260617-rd-congo-l-%C3%A9pid%C3%A9mie-d-ebola-s-aggrave-plus-de-800-personnes-infect%C3%A9es"
 },
 {
  "as_of": "2026-07-20",
  "value": 4,
  "count_type": "new",
  "geography": "subnational",
  "outbreak": true,
  "metric": "recovered",
  "date": "2026-07-20",
  "source": "Kivu Times",
  "url": "2026-07-20T14:59:59#1ba7912498f4"
 },
 {
  "metric": "suspected_cases",
  "value": 2,
  "count_type": "new",
  "geography": "subnational",
  "outbreak": true,
  "as_of": "2026-07-20",
  "date": "2026-07-20",
  "source": "Kivu Times",
  "url": "2026-07-20T14:59:59#1ba7912498f4"
 },
 {
  "as_of": "2026-07-13",
  "outbreak": true,
  "metric": "total_cases",
  "value": 1900,
  "geography": "national_drc",
  "count_type": "cumulative",
  "date": "2026-07-13",
  "source": "Google News - DR Congo (en)",
  "url": "https://news.google.com/rss/articles/CBMiqAFBVV95cUxNR2hNaGdRM2RsUFZMQjltcFVYTWs4ajlvWThuZTRaS2JVMHVWWjE2Q25pOW5aUEhqb3pTbXJsXzZETVZFc3dqYXR0WG10V01pUlJ0Z194ODF0V29kV1czdzdZbWtKQ3VOc2NZdWx4NDU2RU9wMVpEX0NNTElDSEF2djRfZVFqaEFmanFuTUxHVlhFTjZoWHItZU9xUWZ2N1BZVXNkYUJuNUc?oc=5"
 },
 {
  "as_of": null,
  "outbreak": true,
  "metric": "confirmed_cases",
  "value": 282,
  "geography": "subnational",
  "count_type": "cumulative",
  "date": "2026-06-01",
  "source": "NPR World",
  "url": "https://www.npr.org/2026/06/01/g-s1-125143/ebola-updates"
 },
 {
  "as_of": null,
  "outbreak": false,
  "metric": "suspected_cases",
  "value": 1000,
  "geography": "national_drc",
  "count_type": "cumulative",
  "date": "2026-06-01",
  "source": "NPR World",
  "url": "https://www.npr.org/2026/06/01/g-s1-125143/ebola-updates"
 },
 {
  "as_of": "2026-07-19",
  "outbreak": true,
  "metric": "total_cases",
  "value": 2267,
  "geography": "national_drc",
  "count_type": "cumulative",
  "date": "2026-07-19",
  "source": "Google News - DR Congo (en)",
  "url": "https://news.google.com/rss/articles/CBMiigFBVV95cUxOd014ZW9ELThDb2VuQXJfYXdlZ0xjVUhpdG1Kc09xU3RYcmRIamZ5bDlWTXQ5Q2gzQVVXVzNVZjlaQTFueGtnVnZneUx1VWZWUlFnVGhEUHdZaXJWRTBQdUdqUjcwczJUcjU5LUhQMURsblFRaTlhZExEVHZadFgzdVMtWnU5VEFrbWfSAYoBQVVfeXFMT24zU1dkdUtqY1QtTHpUcEQwN0tqZDJSWm55YUtsaWJrcUpTXzkyaU41RV8xMG9PdFRuMzB3RkxCUE5wZGhIOG1ZVGdzbkotWVhzSlVNbHZRb1NVZmRhcDlFZ1c1ODU1b0pJTWVoOHJtSkJRa2d3UDdTMTVOQlRuczh5Z2xJTjJRSUdR?oc=5"
 },
 {
  "as_of": "2026-07-19",
  "outbreak": true,
  "metric": "deaths",
  "value": 893,
  "geography": "national_drc",
  "count_type": "cumulative",
  "date": "2026-07-19",
  "source": "Google News - DR Congo (en)",
  "url": "https://news.google.com/rss/articles/CBMiigFBVV95cUxOd014ZW9ELThDb2VuQXJfYXdlZ0xjVUhpdG1Kc09xU3RYcmRIamZ5bDlWTXQ5Q2gzQVVXVzNVZjlaQTFueGtnVnZneUx1VWZWUlFnVGhEUHdZaXJWRTBQdUdqUjcwczJUcjU5LUhQMURsblFRaTlhZExEVHZadFgzdVMtWnU5VEFrbWfSAYoBQVVfeXFMT24zU1dkdUtqY1QtTHpUcEQwN0tqZDJSWm55YUtsaWJrcUpTXzkyaU41RV8xMG9PdFRuMzB3RkxCUE5wZGhIOG1ZVGdzbkotWVhzSlVNbHZRb1NVZmRhcDlFZ1c1ODU1b0pJTWVoOHJtSkJRa2d3UDdTMTVOQlRuczh5Z2xJTjJRSUdR?oc=5"
 },
 {
  "outbreak": true,
  "value": 1700,
  "count_type": "cumulative",
  "metric": "deaths",
  "geography": "national_drc",
  "as_of": null,
  "date": "2026-08-05",
  "source": "Google News - RDC (fr)",
  "url": "https://news.google.com/rss/articles/CBMirAFBVV95cUxQNzZRS3R2d1hZNjIzYmpGOTdZS29icWZDUlllaG03VTk5VjRDLUptd2tMR0RNeWFpeEh6LVM1UUNVU1FHdDFSTGdNQmdSTm1PaHVtdnNZTk5scFpyUC1SWGZXRXAyZm5pZmlHb0x6YkV3WW1XZWl0Ml9FVXRYRmdpTzU5V2pKOXhOMGxXZG9yeFFvd0ZZSmk1LV9aYVhVT3oxQ3RjM2xpV3JCQ1dU?oc=5"
 },
 {
  "as_of": null,
  "outbreak": true,
  "metric": "suspected_cases",
  "value": 1000,
  "geography": "national_drc",
  "count_type": "unclear",
  "date": "2026-06-02",
  "source": "The Hill",
  "url": "https://thehill.com/policy/international/5905821-who-ebola-congo/"
 },
 {
  "value": 2000,
  "count_type": "cumulative",
  "geography": "national_drc",
  "as_of": null,
  "outbreak": true,
  "metric": "deaths",
  "date": "2026-08-11",
  "source": "Google News - DR Congo (en)",
  "url": "https://news.google.com/rss/articles/CBMitAFBVV95cUxONTI1alIwdi1Nbnl3VXJGNWtjbFZBUVpDeFVwQlRNdjZCRk1yaWpGMi1GZ05iREZjZWZVSlZGdXF6WnA3M1NrcE54ZnF5WHU4aHlYMGtEMkIwSkV6b1NTMFVaOC1ETldBREFodTN0YzF5RmptV19YdFloeGw1NDBoR2VlbFJjM3p5N2QzT09yZ0JtWDVIMFM5dzBsRloxdmFVd2V2cGhJQTZVUEZDVVZNbUxCQnU?oc=5"
 },
 {
  "as_of": null,
  "outbreak": true,
  "metric": "deaths",
  "value": 500,
  "geography": "national_drc",
  "count_type": "cumulative",
  "date": "2026-07-07",
  "source": "Google News - DR Congo (en)",
  "url": "https://news.google.com/rss/articles/CBMi_gFBVV95cUxNUDM2ZVZBVkJPUm9nUEJpV0otWjBJS0FHaGVaQWIwa2tGSW5UXzI0X0VTV1B3QXRUeDVJVmIyQ1VpaGdRcGV3U256S3hTaG9vTHdBMGtSWEd3UXROd1hNOW03WHdreG84VG02Y3gwU19iUGdKT3NVUTNPUnpEUUZGVUR0bFRkTjUyVEhIRnhYbUpQZWJWcWFJUVc5dmtCODNZMGN4VWE2U1JrLTZwMXRyeXRjbEFNM2s3cl9oNUdRWVBYamZwaWZqM3N3UEtPSFBwQVlPZTdDQ0F2bHM4YXR6YU9udlJyMG5hZV9zUW5nbzVtb3dRbDVwRjQ1cjZ2QQ?oc=5"
 },
 {
  "metric": "deaths",
  "as_of": null,
  "count_type": "cumulative",
  "value": 2000,
  "geography": "national_drc",
  "outbreak": true,
  "date": "2026-08-11",
  "source": "Google News - RDC (fr)",
  "url": "https://news.google.com/rss/articles/CBMiwAFBVV95cUxNYUpiOU9Rd2pzOXVNZzBORHFGZHI1YWs5X2hlRWdsd285N1RqMlN3Vm9BdkhzU2V6RlBEaW5ibzIteU9CNmZaUEk5ZkNaT1h0T1ZURTQtOVIwS2lpZ25Xck5LQzlEM3BDSTcyek1EcGNRNG55Z0JOVVdGbll2MkFNUmY5dWp2RUFjYnZQb2hCUS1iTlBreDZSZS1NTk9lOHhTb29vaXBCcjJ1N09OVHVkVktaeVZIWEhCcVNFVmxERDc?oc=5"
 },
 {
  "as_of": null,
  "outbreak": true,
  "metric": "confirmed_cases",
  "value": 1700,
  "geography": "national_drc",
  "count_type": "cumulative",
  "date": "2026-07-08",
  "source": "Google News - DR Congo (en)",
  "url": "https://news.google.com/rss/articles/CBMiyAFBVV95cUxNMVNyR0Fjb0R2bVcwaXJ6dDE2WEhPdUtPZ0g2V3JtZTh6MUFyc0o0bUNJMEJBMjRxT3BWOVVPTkdxZjBYTFZxaXA5U0UxOGN3S0pyRjUxQ2tOUFRRU1VmZlpSWkc0VC03OXVPRzYtVF9HdTNlcVE5aXhYaXE3UkdLNFd1NEh3THpVLVpfajJhVWNVRmZoUTBlQWRELVJObVJKVEV0dEgtLUNWRlZHU2dRdGRlMFYyMUhTT1hGSG8xQjloclp3WklfYg?oc=5"
 },
 {
  "as_of": null,
  "outbreak": true,
  "metric": "deaths",
  "value": 131,
  "geography": "unclear",
  "count_type": "cumulative",
  "date": "2026-05-19",
  "source": "Economic Times India",
  "url": "https://economictimes.indiatimes.com/news/international/world-news/who-evaluates-vaccines-treatments-for-ebola-outbreak/articleshow/131199901.cms"
 },
 {
  "as_of": null,
  "outbreak": true,
  "metric": "deaths",
  "value": 300,
  "geography": "national_drc",
  "count_type": "cumulative",
  "date": "2026-06-26",
  "source": "Google News - DR Congo (en)",
  "url": "https://news.google.com/rss/articles/CBMilAFBVV95cUxNLVIzNEtQeW04bHVEZHBLTkVwS2FzNGdYOS1mN3AxR2hVTS12WjhQbGhWNV9QX3lrNnR5ckd0VmppamRMU3pHZVFUWk5hMVlsVU9MdzF4WUtONUFYS0x1YVh0Vm56MkNheEJQNXUzbHZid0cwSjFxeEx2RTREaHFEQVV1NFFVRWJKZDBFRXVaTUJfdnV30gGaAUFVX3lxTFBHT2p1TU5kR0JVOGlObUR0NEUzUTFjOWFFclVZeTBSdFRnRmM2R1VOaGdwYm5hZ1FhRjZjam4zUDh1aHM3dWlvcV9xY0h4eFBuOWljSG9NRlduUE0xOVJzTHdxVjRISmhTeVNTaVdBRXlTaU1IMHVjajA1ZmIyT3ppQ2Q4X0c4UGwwRFBXRFJLTy1mN3NYTV9ldnc?oc=5"
 },
 {
  "outbreak": true,
  "value": 3200,
  "as_of": "2026-07-28",
  "count_type": "cumulative",
  "geography": "national_drc",
  "metric": "total_cases",
  "date": "2026-07-28",
  "source": "AP News",
  "url": "2026-07-28T09:40:00#65eba3bdd17b"
 },
 {
  "as_of": null,
  "outbreak": true,
  "metric": "suspected_cases",
  "value": 900,
  "geography": "subnational",
  "count_type": "cumulative",
  "date": "2026-05-25",
  "source": "France24",
  "url": "https://www.france24.com/en/dr-congo-authorities-struggle-to-contain-fast-moving-ebola-outbreak"
 },
 {
  "as_of": null,
  "outbreak": true,
  "metric": "health_worker_cases",
  "value": 2,
  "geography": "national_uganda",
  "count_type": "new",
  "date": "2026-05-25",
  "source": "France24",
  "url": "https://www.france24.com/en/dr-congo-authorities-struggle-to-contain-fast-moving-ebola-outbreak"
 },
 {
  "as_of": null,
  "outbreak": true,
  "metric": "total_cases",
  "value": 7,
  "geography": "national_uganda",
  "count_type": "cumulative",
  "date": "2026-05-25",
  "source": "France24",
  "url": "https://www.france24.com/en/dr-congo-authorities-struggle-to-contain-fast-moving-ebola-outbreak"
 },
 {
  "as_of": null,
  "outbreak": true,
  "metric": "suspected_cases",
  "value": 18,
  "geography": "unclear",
  "count_type": "unclear",
  "date": "2026-05-24",
  "source": "Hindustan Times",
  "url": "https://www.hindustantimes.com/world-news/second-ebola-treatment-center-set-ablaze-in-congo-18-suspected-cases-fleeing-101779563534291.html"
 },
 {
  "as_of": "2026-06-09",
  "outbreak": true,
  "metric": "deaths",
  "value": 61,
  "geography": "cross_border_total",
  "count_type": "cumulative",
  "date": "2026-06-09",
  "source": "AllAfrica Latest",
  "url": "https://allafrica.com/stories/202606090003.html"
 },
 {
  "as_of": "2026-06-09",
  "outbreak": true,
  "metric": "confirmed_cases",
  "value": 359,
  "geography": "cross_border_total",
  "count_type": "cumulative",
  "date": "2026-06-09",
  "source": "AllAfrica Latest",
  "url": "https://allafrica.com/stories/202606090003.html"
 },
 {
  "as_of": "2026-08-01",
  "outbreak": true,
  "metric": "total_cases",
  "value": 3605,
  "geography": "national_drc",
  "count_type": "cumulative",
  "date": "2026-08-01",
  "source": "Google News - RDC (fr)",
  "url": "https://news.google.com/rss/articles/CBMijAJBVV95cUxQYk5VYU5QeVRzWktvS1B5S3ZRT19XVkNTRWZUUFlqQ1NiLWViekRFM1dFTG1NWTBRbDMwaUg1bU1rQzVoVERGSUZEUE44YmxCNnRLWGtCRmVOUVBvLU1rS090cnh5WXVpTUQtRlpGbVIyNGtiV0gyZWlDQ3hTOFZ6WWRMb1R6VWdvc3FaNWRyelZWM3pHa3lRVkRIcFBJbVNMbXQwV3B0TVZsOElLcC1adWdnTGJjc3QwNnNLdExxbzlIZU1uZGUwOUlkOV85Zm5CbjVkOXR6WktCbzlhVEp2cFo1WTdjNkZWeGZzUzBldHZoSzd4Zk16bmZQdjVHWFZ6M1ZzdHZPSnFTZTZM?oc=5"
 },
 {
  "as_of": "2026-08-01",
  "outbreak": true,
  "metric": "deaths",
  "value": 1587,
  "geography": "national_drc",
  "count_type": "cumulative",
  "date": "2026-08-01",
  "source": "Google News - RDC (fr)",
  "url": "https://news.google.com/rss/articles/CBMijAJBVV95cUxQYk5VYU5QeVRzWktvS1B5S3ZRT19XVkNTRWZUUFlqQ1NiLWViekRFM1dFTG1NWTBRbDMwaUg1bU1rQzVoVERGSUZEUE44YmxCNnRLWGtCRmVOUVBvLU1rS090cnh5WXVpTUQtRlpGbVIyNGtiV0gyZWlDQ3hTOFZ6WWRMb1R6VWdvc3FaNWRyelZWM3pHa3lRVkRIcFBJbVNMbXQwV3B0TVZsOElLcC1adWdnTGJjc3QwNnNLdExxbzlIZU1uZGUwOUlkOV85Zm5CbjVkOXR6WktCbzlhVEp2cFo1WTdjNkZWeGZzUzBldHZoSzd4Zk16bmZQdjVHWFZ6M1ZzdHZPSnFTZTZM?oc=5"
 },
 {
  "as_of": "2026-06-20",
  "outbreak": true,
  "metric": "total_cases",
  "value": 900,
  "geography": "national_drc",
  "count_type": "cumulative",
  "date": "2026-06-20",
  "source": "CNA Singapore",
  "url": "https://www.channelnewsasia.com/world/ebola-outbreak-dr-congo-who-spreading-fast-6196296"
 },
 {
  "as_of": "2026-06-20",
  "outbreak": true,
  "metric": "deaths",
  "value": 230,
  "geography": "national_drc",
  "count_type": "cumulative",
  "date": "2026-06-20",
  "source": "CNA Singapore",
  "url": "https://www.channelnewsasia.com/world/ebola-outbreak-dr-congo-who-spreading-fast-6196296"
 },
 {
  "as_of": "2026-06-03",
  "outbreak": true,
  "metric": "confirmed_cases",
  "value": 344,
  "geography": "national_drc",
  "count_type": "cumulative",
  "date": "2026-06-03",
  "source": "Anadolu Agency",
  "url": "https://www.aa.com.tr/en/health/who-chief-says-ebola-response-in-congo-catching-up-after-outbreaks-big-head-start/3955632"
 },
 {
  "as_of": "2026-06-03",
  "outbreak": true,
  "metric": "deaths",
  "value": 60,
  "geography": "national_drc",
  "count_type": "cumulative",
  "date": "2026-06-03",
  "source": "Anadolu Agency",
  "url": "https://www.aa.com.tr/en/health/who-chief-says-ebola-response-in-congo-catching-up-after-outbreaks-big-head-start/3955632"
 },
 {
  "metric": "deaths",
  "count_type": "cumulative",
  "geography": "national_drc",
  "as_of": "2026-07-30",
  "value": 1500,
  "outbreak": true,
  "date": "2026-07-30",
  "source": "AP News",
  "url": "2026-07-30T15:05:00#28f604b85004"
 },
 {
  "as_of": "2026-07-23",
  "outbreak": true,
  "metric": "deaths",
  "value": 1030,
  "geography": "cross_border_total",
  "count_type": "cumulative",
  "date": "2026-07-23",
  "source": "RFI English",
  "url": "https://www.rfi.fr/en/africa/20260723-drc-s-ebola-outbreak-kills-more-than-1-000-with-children-hit-hardest"
 },
 {
  "as_of": "2026-07-23",
  "outbreak": true,
  "metric": "confirmed_cases",
  "value": 2530,
  "geography": "national_drc",
  "count_type": "cumulative",
  "date": "2026-07-23",
  "source": "RFI English",
  "url": "https://www.rfi.fr/en/africa/20260723-drc-s-ebola-outbreak-kills-more-than-1-000-with-children-hit-hardest"
 },
 {
  "as_of": "2026-07-15",
  "outbreak": true,
  "metric": "confirmed_cases",
  "value": 2124,
  "geography": "national_drc",
  "count_type": "cumulative",
  "date": "2026-07-16",
  "source": "Politico.cd",
  "url": "https://beto.cd/ebola-rdc-2124-cas-828-deces-15-juillet-mahagi/"
 },
 {
  "as_of": "2026-07-15",
  "outbreak": true,
  "metric": "deaths",
  "value": 828,
  "geography": "national_drc",
  "count_type": "cumulative",
  "date": "2026-07-16",
  "source": "Politico.cd",
  "url": "https://beto.cd/ebola-rdc-2124-cas-828-deces-15-juillet-mahagi/"
 },
 {
  "as_of": null,
  "outbreak": true,
  "metric": "confirmed_cases",
  "value": 51,
  "geography": "national_drc",
  "count_type": "new",
  "date": "2026-07-16",
  "source": "Politico.cd",
  "url": "https://beto.cd/ebola-rdc-2124-cas-828-deces-15-juillet-mahagi/"
 },
 {
  "as_of": null,
  "outbreak": true,
  "metric": "deaths",
  "value": 32,
  "geography": "national_drc",
  "count_type": "new",
  "date": "2026-07-16",
  "source": "Politico.cd",
  "url": "https://beto.cd/ebola-rdc-2124-cas-828-deces-15-juillet-mahagi/"
 },
 {
  "as_of": null,
  "outbreak": true,
  "metric": "deaths",
  "value": 1000,
  "geography": "national_drc",
  "count_type": "cumulative",
  "date": "2026-07-23",
  "source": "Google News - RDC (fr)",
  "url": "https://news.google.com/rss/articles/CBMiigFBVV95cUxOQ29KWm4tRUVNVEZ4YUF6ZXptb2dUNTAzYUlFeklEbEt0WVBXUXQ4VWlGY1djSWE2WXNkTDVaX1BkYUlfTm12cEcyR2FSSVVyTk0zaWU4M09KZ2UyX19NUXM1bWxqTEpHQ0RMVHgwekRCOTdfWmNnS09WXzl0MGpxdF91MXo1eW5lWnc?oc=5"
 },
 {
  "as_of": null,
  "outbreak": true,
  "metric": "deaths",
  "value": 400,
  "geography": "national_drc",
  "count_type": "cumulative",
  "date": "2026-07-02",
  "source": "Google News - DR Congo (en)",
  "url": "https://news.google.com/rss/articles/CBMisAFBVV95cUxQS3dpX0Z5NmExR3V2MWZ5Y2F1OEFsSWtIY3pCT1pfUTY1LU5oNFJSSC1RaGNncjhFMU5Za0FnYXZZczZUVHFSSUdIbC1kRlJuZ1JPQlUyYk9TbGhNbkI1eUFGSzkwTVVGU2xvVmZhTEMxNllTOW9aQnk1V0NObmhaRFBiT0Z0amRkODBPR2YyTGRqeTZsMzNuSjBYN2Rwa0FINFFiYndteE1HeURhX2piVg?oc=5"
 },
 {
  "count_type": "cumulative",
  "metric": "deaths",
  "geography": "national_drc",
  "as_of": null,
  "value": 1400,
  "outbreak": true,
  "date": "2026-07-27",
  "source": "DW News",
  "url": "2026-07-27T06:11:00#ebb048cd07e7"
 },
 {
  "metric": "confirmed_cases",
  "value": 3200,
  "geography": "national_drc",
  "outbreak": true,
  "as_of": null,
  "count_type": "cumulative",
  "date": "2026-07-27",
  "source": "DW News",
  "url": "2026-07-27T06:11:00#ebb048cd07e7"
 },
 {
  "outbreak": true,
  "as_of": "2026-07-22",
  "count_type": "cumulative",
  "metric": "deaths",
  "value": 1000,
  "geography": "cross_border_total",
  "date": "2026-07-22",
  "source": "Google News - DR Congo (en)",
  "url": "2026-07-22T15:41:15#6cc571ae647d"
 },
 {
  "as_of": "2026-07-22",
  "outbreak": true,
  "metric": "total_cases",
  "value": 2400,
  "geography": "national_drc",
  "count_type": "cumulative",
  "date": "2026-07-22",
  "source": "Google News - DR Congo (en)",
  "url": "https://news.google.com/rss/articles/CBMitAFBVV95cUxOSVZOQnhwSHFoYTZUWjlFbnpIMW45T3FqUnhYOUI1a1k2VExVS1JCYzF3cXRVYWdVZkJMc2VWZkNCNVFpSVdLTFpYcFlFZEhBeU91TC1TZ29FWTk1Zm9pZEFUUzE2MlpRbm9ETkRXM3lod2dEMGttRkhfVzR1aFVET24zTjFKUlp1WkJiOFYxRG5rVlBiSDRqSUh1TTZNM3lQWjJDMVJVZHotVzFER1d1RjFnT24?oc=5"
 },
 {
  "as_of": null,
  "outbreak": true,
  "value": 5375,
  "geography": "national_drc",
  "count_type": "cumulative",
  "metric": "total_cases",
  "date": "2026-08-23",
  "source": "Google News - RDC (fr)",
  "url": "https://news.google.com/rss/articles/CBMirgFBVV95cUxOR3FSeDVsTHN6aFNLU3hXWXM3SWoyNkxxMV95T056YTVlTFVOMDFDVGp1QVZpNkw3SkN2Y1NXMGVxeXFPend5QVJaZDNSNEs3eHpQVjlUcENvLTliWXNvdWxrMzlFQ0FPNnFra2g1RHg4eUFfYnZtZjVCdHMtSmdwVGVHN21lNVZ4bXp2c1UxLTBkVlI2VWJxcjlCMWxhM1F4NTZpNU1neWxZenlnSUE?oc=5"
 },
 {
  "as_of": null,
  "outbreak": true,
  "count_type": "cumulative",
  "metric": "deaths",
  "value": 2557,
  "geography": "national_drc",
  "date": "2026-08-23",
  "source": "Google News - RDC (fr)",
  "url": "https://news.google.com/rss/articles/CBMirgFBVV95cUxOR3FSeDVsTHN6aFNLU3hXWXM3SWoyNkxxMV95T056YTVlTFVOMDFDVGp1QVZpNkw3SkN2Y1NXMGVxeXFPend5QVJaZDNSNEs3eHpQVjlUcENvLTliWXNvdWxrMzlFQ0FPNnFra2g1RHg4eUFfYnZtZjVCdHMtSmdwVGVHN21lNVZ4bXp2c1UxLTBkVlI2VWJxcjlCMWxhM1F4NTZpNU1neWxZenlnSUE?oc=5"
 },
 {
  "as_of": "2026-07-31",
  "outbreak": true,
  "metric": "confirmed_cases",
  "value": 3532,
  "geography": "subnational",
  "count_type": "cumulative",
  "date": "2026-07-31",
  "source": "Le Monde International",
  "url": "https://www.lemonde.fr/afrique/article/2026/07/31/ebola-en-rdc-plus-de-3-500-cas-recenses-en-quelques-mois-plus-que-lors-de-l-epidemie-la-plus-meurtriere-de-l-histoire-du-pays_6737141_3212.html"
 },
 {
  "as_of": "2026-07-31",
  "outbreak": true,
  "metric": "deaths",
  "value": 1556,
  "geography": "subnational",
  "count_type": "cumulative",
  "date": "2026-07-31",
  "source": "Le Monde International",
  "url": "https://www.lemonde.fr/afrique/article/2026/07/31/ebola-en-rdc-plus-de-3-500-cas-recenses-en-quelques-mois-plus-que-lors-de-l-epidemie-la-plus-meurtriere-de-l-histoire-du-pays_6737141_3212.html"
 },
 {
  "as_of": "2026-07-20",
  "outbreak": true,
  "metric": "deaths",
  "value": 930,
  "geography": "national_drc",
  "count_type": "cumulative",
  "date": "2026-07-20",
  "source": "Google News - RDC (fr)",
  "url": "https://news.google.com/rss/articles/CBMizAFBVV95cUxPMzFyeVdrMVRxMERKNFFoc0JtRWhFUHl0bDVldUNXR0hoWjd5SklRZHpLQm5ibVA3UV94QmVFd1pNc19XZkRzUy14Z2l1eUJvUWNZaThhcnZFTUp4VlpRcl9CMTBENzM4a183dHdZa1FIOGJ6eUZrQ0NWMTQxZHVaU0E0LWVXNVc2S3VBVzl2TU9oRnZEWldKdldsdXpfS3A4anUxX01JNTlPeldBdEJyM24xZ002SzNzejB1SEpjMG9vYVpNNEp4QUhSMjk?oc=5"
 },
 {
  "as_of": null,
  "outbreak": true,
  "metric": "deaths",
  "value": 500,
  "geography": "national_drc",
  "count_type": "cumulative",
  "date": "2026-07-07",
  "source": "Google News - RDC (fr)",
  "url": "https://news.google.com/rss/articles/CBMi4AFBVV95cUxNSXZsVFc5a3AxdEU1cE1CR1psdnFJdUdETWx4LUtmS0VwSjlrOG5mMTlzRlA4NjJuT3JvOWw3cjRxbV9tQWdvWnFrWEVxU2NIeUlNak03Y3Y3b1NJX2Z4SVhRWm1veG9zdjlENjJEdkt6VjN6cnRJbTY1YmhNcFF4Z0UxY0xacTVtOU9ya2NiVWFOX1JzOFpSbUdfMkk5MmkwbHhic21zTHdwZTlVRlVMemg5Y3VRcm95NDhVU1VRTWtCcFdPVWRiSnFPamhvTmJyLXI1WTY5RFpzX2RRa2Ffbg?oc=5"
 },
 {
  "as_of": null,
  "metric": "deaths",
  "count_type": "cumulative",
  "geography": "national_drc",
  "value": 2000,
  "outbreak": true,
  "date": "2026-08-11",
  "source": "Google News - DR Congo (en)",
  "url": "https://news.google.com/rss/articles/CBMihwFBVV95cUxOeHhnT0JKS1plTkwtSFFMUlVXS2lZbmtDQ0VQNGw1aGwyNHBOUVZUbUREMHRXa3FQLW96VFA0eW1rQUk1UE1TeWs0QU42RzhOaERyLVZLcEY2NjVoNF9OUFpLUUgzN0wtc0FkRDh4cWhYQTJxNEZNU2M3aXZPSnhXLWpJVVhySlE?oc=5"
 },
 {
  "as_of": null,
  "outbreak": true,
  "metric": "deaths",
  "value": 600,
  "geography": "national_drc",
  "count_type": "cumulative",
  "date": "2026-07-09",
  "source": "Google News - DR Congo (en)",
  "url": "https://news.google.com/rss/articles/CBMi4gFBVV95cUxPMEt0dmVXUEU3R0VHQ0J5NDZpQTBwRlRNWFkxUldOemNpSTc5UFBvWjBrQjY5YmZqOEhuNDZfV3Myc0U4eFQ0QWtRdHlUemlsbGpDYXdyWnFUQl85Tl9iMGc4b1I2bHE5bzRMckoyajcxQ090eXdhc29iLWdjOFlxV3VRRTJHS01vcjZvekNBbXE5aVJkRkJQSXl1M3hpSGVzcy12ci1jUllfcHZTcWFFQVQ4MjFYd0JkUTlCR0l4UnhYR0VqbGtxUG05ZEZKaGF4dWtmTnRTVkRyRVNBS3pIOGtn0gHbAUFVX3lxTE52bDJmMVpUUTJuRTFUMFVIQ2E4WGM3MkVhNHpHbzZ4RTN3V1NoSlpkNHJWNTZMX2hpNnZIS2hPVjlMWkdSWmkzbTQxVDVDSWpzRlBaYXAzQnFuWnM0T2N6b1pweWVoejBnNWpDOTZJX0FZeU5ibXhfRGFHV1lwQ2UzM0p4dlhVRVEyN3o2NGdFZklpMnF6U0VaTVlYaUl6YlJja1VManA3a3d5S2Y0WFE2SW4zTnhqRnNSQVdRQ2VHbFNNZ25JdExtYkc1Z2JJMFVYZW9faVZtakg2VQ?oc=5"
 },
 {
  "as_of": null,
  "outbreak": true,
  "metric": "deaths",
  "value": 159,
  "geography": "national_drc",
  "count_type": "cumulative",
  "date": "2026-05-22",
  "source": "France24 French",
  "url": "https://www.france24.com/fr/afrique/20260522-rd-congo-a-mobilisation-pour-combattre-l-%C3%A9pid%C3%A9mie-d-ebola-prend-forme"
 },
 {
  "as_of": null,
  "outbreak": true,
  "metric": "suspected_cases",
  "value": 626,
  "geography": "national_drc",
  "count_type": "cumulative",
  "date": "2026-05-22",
  "source": "France24 French",
  "url": "https://www.france24.com/fr/afrique/20260522-rd-congo-a-mobilisation-pour-combattre-l-%C3%A9pid%C3%A9mie-d-ebola-prend-forme"
 },
 {
  "as_of": "2026-07-15",
  "outbreak": true,
  "metric": "confirmed_cases",
  "value": 2011,
  "geography": "national_drc",
  "count_type": "cumulative",
  "date": "2026-07-15",
  "source": "France24",
  "url": "https://www.france24.com/en/video/20260715-more-health-workers-strike-as-confirmed-ebola-cases-in-dr-congo-top-2-000"
 },
 {
  "as_of": "2026-07-15",
  "outbreak": true,
  "metric": "deaths",
  "value": 754,
  "geography": "national_drc",
  "count_type": "cumulative",
  "date": "2026-07-15",
  "source": "France24",
  "url": "https://www.france24.com/en/video/20260715-more-health-workers-strike-as-confirmed-ebola-cases-in-dr-congo-top-2-000"
 },
 {
  "as_of": "2026-07-23",
  "outbreak": true,
  "metric": "confirmed_cases",
  "value": 2473,
  "geography": "national_drc",
  "count_type": "cumulative",
  "date": "2026-07-23",
  "source": "Google News - DR Congo (en)",
  "url": "https://news.google.com/rss/articles/CBMizgFBVV95cUxPMjd3TW5DTF9UUGlYMlZrSDJnNE9ocjI0MlNxVFN1b3RWeEluWjZiZFo5V0p0YjlreGtqelk4Zi1QaTBmdlRxT2tiUWVqeHlBWDZHdC1aM1pjRGdOd0k0MlZ0RTVBTjNfdFpoa1hIVWJ2ZDhQMUZNOVJqOWtlNnRXX3AzNUdvQWp3clBORHZQV0lmLV9IZ0RQZVZjaklmRGI0Rkl4SllvRmVQaTg5bXp2QUt4T0JTQl9PajdaZDJvOUFpdHk3V0RMR1M5czU4UdIB0wFBVV95cUxOSDc3U2NYekJkbzVrb0ZZRWhMUFo3WXo2WGhCNWI4NXcxejZWZzhpNUpYd1U1QmQxUGE2c3RTQ19YREhQajlaVlQyZEo4clRlQmJUMi16c3hBcFJiaXJjYjUyemxoSTdxS1RqMlpPcHNaN0hjT3kwV2ppenFFbEhoT09GRWhpZzdqVm1MOU5DWktLbGVrSXlDdzZmYTFFMDFMNW4yWHUwalRyR2VKSC0zalowU2tVbS1FSUxiVHdfQVdLRDlRZklER0JZVU1fdzREZGhr?oc=5"
 },
 {
  "as_of": null,
  "outbreak": true,
  "metric": "deaths",
  "value": 1300,
  "geography": "unclear",
  "count_type": "cumulative",
  "date": "2026-07-28",
  "source": "Google News - DR Congo (en)",
  "url": "https://news.google.com/rss/articles/CBMiwAFBVV95cUxNRDI0U2YtQkRuMmt0eFY1c1NsQ3lVaF9lRm5PcmNzMVB4QjJZdzRaVks5ZjJVYU9YRGxJLWRoVG5EcjdwcFl6cU45NU41T1d5MlVzNUhpclMxY1B1M0RELUtCYnRmT1REY2RuRmR6Um1IR2xfcVVTcXhoc191MUxvdnRTZlFGT3NYeEVQYjIxQlNXd0VqTi1VWE1xT2VrQzUzeVNuZ25QSERPSWo3ODV2UXlDMDM3U2w4V0FpT3lYLVE?oc=5"
 },
 {
  "as_of": "2026-08-03",
  "outbreak": true,
  "metric": "total_cases",
  "value": 3700,
  "geography": "national_drc",
  "count_type": "cumulative",
  "date": "2026-08-03",
  "source": "Google News - RDC (fr)",
  "url": "https://news.google.com/rss/articles/CBMirAFBVV95cUxNZzVVTl9mbFFaa1MyNDhjeGVzc1A2NG9xeVd6bWJMUVN6dU9OSl9wRmRjV09lNVZoTkFQc3BwU05keWRPNDlhZTBkZzdHZjJnTXQ1cUVpTnhuVC0ydC1iMVk2aldNOVhXUGM0OVRvM2ZOZTh1YURZTG12SmRQb0FLTFVDMEFhSm9ld0xZQmcwZGxmcFZYV0xxcXlndEtFUDdPUjQyOVVCd2oyTUVN?oc=5"
 },
 {
  "as_of": null,
  "outbreak": true,
  "metric": "deaths",
  "value": 625,
  "geography": "national_drc",
  "count_type": "cumulative",
  "date": "2026-07-10",
  "source": "Google News - RDC (fr)",
  "url": "https://news.google.com/rss/articles/CBMiggFBVV95cUxPTzZQU2tmSzVhakxwM25peWhkZjROMGxJX2w3OVlHazZLZk9kb1JLb1BlWVdLaElkc0ptWG9ONms4NVhKQUg4c2YwelEwU1FUUEo1YlZ6VGpCRjdvdk5oWDR1SmZoTXU0VFZIczlZREU5bTVDc0pLMFNPWEU3WVhPMS13?oc=5"
 },
 {
  "as_of": null,
  "outbreak": true,
  "metric": "suspected_cases",
  "value": 1100,
  "geography": "national_drc",
  "count_type": "cumulative",
  "date": "2026-06-01",
  "source": "France24 French",
  "url": "https://www.france24.com/fr/vid%C3%A9o/20260601-ebola-plus-de-1100-cas-suspects-en-rd-congo"
 },
 {
  "metric": "confirmed_cases",
  "value": 3200,
  "count_type": "cumulative",
  "geography": "national_drc",
  "as_of": "2026-07-27",
  "outbreak": true,
  "date": "2026-07-27",
  "source": "Google News - DR Congo (en)",
  "url": "2026-07-27T14:13:17#a9893e0c5db2"
 },
 {
  "as_of": null,
  "outbreak": true,
  "metric": "deaths",
  "value": 100,
  "geography": "subnational",
  "count_type": "cumulative",
  "date": "2026-05-18",
  "source": "France24",
  "url": "https://www.france24.com/en/tv-shows/eye-on-africa/20260518-nationwide-protests-erupt-in-kenya-over-soaring-fuel-prices"
 },
 {
  "as_of": null,
  "outbreak": true,
  "metric": "suspected_cases",
  "value": 400,
  "geography": "subnational",
  "count_type": "cumulative",
  "date": "2026-05-18",
  "source": "France24",
  "url": "https://www.france24.com/en/tv-shows/eye-on-africa/20260518-nationwide-protests-erupt-in-kenya-over-soaring-fuel-prices"
 },
 {
  "count_type": "cumulative",
  "outbreak": true,
  "value": 1000,
  "geography": "national_drc",
  "metric": "deaths",
  "as_of": "2026-07-24",
  "date": "2026-07-24",
  "source": "Google News - RDC (fr)",
  "url": "2026-07-24T21:35:00#3daa3546a507"
 },
 {
  "as_of": null,
  "outbreak": true,
  "metric": "deaths",
  "value": 1000,
  "geography": "national_drc",
  "count_type": "cumulative",
  "date": "2026-07-23",
  "source": "Google News - RDC (fr)",
  "url": "https://news.google.com/rss/articles/CBMikwFBVV95cUxQV2JGRWJSMV9NRzhIQnNTMGRZeFlMYkxweUYyRVR5OG5zS3hRZE1SZnFaQjNsWjJGZW43SVAxeXQ4cFU5Z2Fkakt1YUIxZm1yUzJVVmNHTm9BNDFQOUtKNWlqelQ2R1dPcm9BYVBSTmYxcTFGUDVaeDRWRnNCSVNGbjdlNW9zc2lDNi16NG5pZkNNLVk?oc=5"
 },
 {
  "value": 1033,
  "outbreak": true,
  "geography": "national_drc",
  "as_of": "2026-07-23",
  "metric": "deaths",
  "count_type": "cumulative",
  "date": "2026-07-23",
  "source": "Google News - DR Congo (en)",
  "url": "2026-07-23T15:21:07#e4ce1dd8455e"
 },
 {
  "metric": "confirmed_cases",
  "outbreak": true,
  "count_type": "cumulative",
  "as_of": "2026-07-23",
  "geography": "national_drc",
  "value": 2500,
  "date": "2026-07-23",
  "source": "Google News - DR Congo (en)",
  "url": "2026-07-23T15:21:07#e4ce1dd8455e"
 },
 {
  "as_of": null,
  "outbreak": true,
  "metric": "total_cases",
  "value": 1500,
  "geography": "national_drc",
  "count_type": "cumulative",
  "date": "2026-07-04",
  "source": "Google News - DR Congo (en)",
  "url": "https://news.google.com/rss/articles/CBMikwFBVV95cUxNRnFTTmZMYVliSDB5Z0IzSm9zOExiMC1PaXhPSXk1TU1UbVJYbTZFWklIWGdIVjJqX3RickRuUFA5NlNiZmk2NGVsQXRfbmMyWW1UaXJYZjdNX1I5RmdxelBremlhdWppak04V0pxZVBoRlRMYUJzb2VWeDRjT1c5dTE0MG0zS0xtM2psbjdSQnN6UGs?oc=5"
 },
 {
  "as_of": null,
  "outbreak": true,
  "metric": "suspected_cases",
  "value": 906,
  "geography": "subnational",
  "count_type": "cumulative",
  "date": "2026-06-03",
  "source": "Africanews",
  "url": "http://www.africanews.com/2026/06/03/drcs-bunia-airport-reopens-after-steep-decline-in-number-of-suspected-ebola-cases/"
 },
 {
  "as_of": null,
  "outbreak": true,
  "metric": "suspected_cases",
  "value": 116,
  "geography": "subnational",
  "count_type": "cumulative",
  "date": "2026-06-03",
  "source": "Africanews",
  "url": "http://www.africanews.com/2026/06/03/drcs-bunia-airport-reopens-after-steep-decline-in-number-of-suspected-ebola-cases/"
 },
 {
  "as_of": "2026-07-15",
  "outbreak": true,
  "metric": "confirmed_cases",
  "value": 2011,
  "geography": "national_drc",
  "count_type": "cumulative",
  "date": "2026-07-15",
  "source": "Google News - Kivu/M23 (fr)",
  "url": "https://news.google.com/rss/articles/CBMiO0FVX3lxTE5TNm1zX2lsU2t2ci1RWHdIMkJZVi03WTFaYXR6M0J0RlhOdTBsRWlMb1AtZjIyTk1aMWg4?oc=5"
 },
 {
  "as_of": "2026-05-24",
  "outbreak": true,
  "metric": "deaths",
  "value": 204,
  "geography": "national_drc",
  "count_type": "cumulative",
  "date": "2026-05-24",
  "source": "TASS English",
  "url": "https://tass.com/society/2135745"
 },
 {
  "as_of": "2026-05-24",
  "outbreak": true,
  "metric": "suspected_cases",
  "value": 867,
  "geography": "national_drc",
  "count_type": "cumulative",
  "date": "2026-05-24",
  "source": "TASS English",
  "url": "https://tass.com/society/2135745"
 },
 {
  "as_of": null,
  "outbreak": true,
  "metric": "total_cases",
  "value": 20,
  "geography": "national_uganda",
  "count_type": "cumulative",
  "date": "2026-07-28",
  "source": "Daily Nation Kenya",
  "url": "https://nation.africa/kenya/news/africa/uganda-declares-end-to-latest-ebola-outbreak-5539534"
 },
 {
  "as_of": null,
  "outbreak": true,
  "metric": "deaths",
  "value": 2,
  "geography": "national_uganda",
  "count_type": "cumulative",
  "date": "2026-07-28",
  "source": "Daily Nation Kenya",
  "url": "https://nation.africa/kenya/news/africa/uganda-declares-end-to-latest-ebola-outbreak-5539534"
 },
 {
  "value": 3000,
  "count_type": "cumulative",
  "as_of": "2026-07-26",
  "outbreak": true,
  "geography": "national_drc",
  "metric": "confirmed_cases",
  "date": "2026-07-26",
  "source": "Africanews",
  "url": "2026-07-26T12:34:27#ac8240a181f0"
 },
 {
  "metric": "health_worker_cases",
  "count_type": "unclear",
  "outbreak": true,
  "geography": "subnational",
  "as_of": "2026-07-26",
  "value": 100,
  "date": "2026-07-26",
  "source": "Africanews",
  "url": "2026-07-26T12:34:27#ac8240a181f0"
 },
 {
  "as_of": "2026-06-29",
  "outbreak": true,
  "metric": "recovered",
  "value": 1,
  "geography": "subnational",
  "count_type": "new",
  "date": "2026-06-29",
  "source": "Radio Okapi",
  "url": "https://www.radiookapi.net/2026/06/29/actualite/sante/premiere-guerison-debola-dans-le-centre-de-traitement-beni"
 },
 {
  "as_of": "2026-05-24",
  "outbreak": true,
  "metric": "deaths",
  "value": 204,
  "geography": "national_drc",
  "count_type": "cumulative",
  "date": "2026-05-25",
  "source": "France24 Arabic",
  "url": "https://www.france24.com/ar/%D9%81%D9%8A%D8%AF%D9%8A%D9%88/20260525-%D8%A5%D9%8A%D8%A8%D9%88%D9%84%D8%A7-%D9%8A%D9%86%D8%AA%D8%B4%D8%B1-%D9%81%D9%8A-%D8%A7%D9%84%D9%83%D9%88%D9%86%D8%BA%D9%88-%D8%A7%D9%84%D8%AF%D9%8A%D9%85%D9%82%D8%B1%D8%A7%D8%B7%D9%8A%D8%A9-%D9%88%D9%81%D8%A7%D8%A9-%D8%A3%D9%83%D8%AB%D8%B1-%D9%85%D9%86-200-%D8%B4%D8%AE%D8%B5-%D9%88%D8%B1%D8%B5%D8%AF-900-%D8%AD%D8%A7%D9%84%D8%A9-%D9%85%D8%B4%D8%AA%D8%A8%D9%87-%D8%A8%D9%87%D8%A7"
 },
 {
  "as_of": null,
  "outbreak": true,
  "metric": "suspected_cases",
  "value": 900,
  "geography": "national_drc",
  "count_type": "cumulative",
  "date": "2026-05-25",
  "source": "France24 Arabic",
  "url": "https://www.france24.com/ar/%D9%81%D9%8A%D8%AF%D9%8A%D9%88/20260525-%D8%A5%D9%8A%D8%A8%D9%88%D9%84%D8%A7-%D9%8A%D9%86%D8%AA%D8%B4%D8%B1-%D9%81%D9%8A-%D8%A7%D9%84%D9%83%D9%88%D9%86%D8%BA%D9%88-%D8%A7%D9%84%D8%AF%D9%8A%D9%85%D9%82%D8%B1%D8%A7%D8%B7%D9%8A%D8%A9-%D9%88%D9%81%D8%A7%D8%A9-%D8%A3%D9%83%D8%AB%D8%B1-%D9%85%D9%86-200-%D8%B4%D8%AE%D8%B5-%D9%88%D8%B1%D8%B5%D8%AF-900-%D8%AD%D8%A7%D9%84%D8%A9-%D9%85%D8%B4%D8%AA%D8%A8%D9%87-%D8%A8%D9%87%D8%A7"
 },
 {
  "as_of": null,
  "outbreak": true,
  "metric": "confirmed_cases",
  "value": 101,
  "geography": "national_drc",
  "count_type": "cumulative",
  "date": "2026-05-25",
  "source": "France24 Arabic",
  "url": "https://www.france24.com/ar/%D9%81%D9%8A%D8%AF%D9%8A%D9%88/20260525-%D8%A5%D9%8A%D8%A8%D9%88%D9%84%D8%A7-%D9%8A%D9%86%D8%AA%D8%B4%D8%B1-%D9%81%D9%8A-%D8%A7%D9%84%D9%83%D9%88%D9%86%D8%BA%D9%88-%D8%A7%D9%84%D8%AF%D9%8A%D9%85%D9%82%D8%B1%D8%A7%D8%B7%D9%8A%D8%A9-%D9%88%D9%81%D8%A7%D8%A9-%D8%A3%D9%83%D8%AB%D8%B1-%D9%85%D9%86-200-%D8%B4%D8%AE%D8%B5-%D9%88%D8%B1%D8%B5%D8%AF-900-%D8%AD%D8%A7%D9%84%D8%A9-%D9%85%D8%B4%D8%AA%D8%A8%D9%87-%D8%A8%D9%87%D8%A7"
 },
 {
  "geography": "national_drc",
  "count_type": "cumulative",
  "value": 930,
  "metric": "total_cases",
  "as_of": "2026-07-20",
  "outbreak": true,
  "date": "2026-07-20",
  "source": "Google News - DR Congo (en)",
  "url": "2026-07-20T15:23:57#ef0aad542a49"
 },
 {
  "metric": "deaths",
  "count_type": "new",
  "geography": "national_drc",
  "value": 37,
  "as_of": "2026-07-20",
  "outbreak": true,
  "date": "2026-07-20",
  "source": "Google News - DR Congo (en)",
  "url": "2026-07-20T15:23:57#ef0aad542a49"
 },
 {
  "as_of": null,
  "outbreak": true,
  "metric": "total_cases",
  "value": 1000,
  "geography": "national_drc",
  "count_type": "cumulative",
  "date": "2026-06-24",
  "source": "AllAfrica Latest",
  "url": "https://allafrica.com/stories/202606240357.html"
 },
 {
  "as_of": null,
  "outbreak": true,
  "metric": "deaths",
  "value": 250,
  "geography": "national_drc",
  "count_type": "cumulative",
  "date": "2026-06-24",
  "source": "AllAfrica Latest",
  "url": "https://allafrica.com/stories/202606240357.html"
 },
 {
  "count_type": "cumulative",
  "metric": "total_cases",
  "value": 2536,
  "as_of": "2026-07-21",
  "geography": "national_drc",
  "outbreak": true,
  "date": "2026-07-23",
  "source": "Politico.cd",
  "url": "2026-07-23T17:42:57#1e53b53b58a5"
 },
 {
  "metric": "deaths",
  "count_type": "cumulative",
  "geography": "national_drc",
  "as_of": "2026-07-21",
  "outbreak": true,
  "value": 1033,
  "date": "2026-07-23",
  "source": "Politico.cd",
  "url": "2026-07-23T17:42:57#1e53b53b58a5"
 },
 {
  "value": 743,
  "metric": "confirmed_cases",
  "outbreak": true,
  "as_of": "2026-08-06",
  "geography": "national_drc",
  "count_type": "cumulative",
  "date": "2026-08-06",
  "source": "Google News - RDC (fr)",
  "url": "https://news.google.com/rss/articles/CBMiyAFBVV95cUxOMUdzN3hKSko4bTgwYnFaN1ZTRzI3T29DdkNnc01SaDNMeDRtUFFBYWxvb2V0YWx1S1N1cm1qX1F4QjZ4bXQxSF92Z3F5bm5LdjlCY3NINkVrRG9LdEhrYWxLWi1ucW8xMmJjNXZ3YXFJQUI4d1lrd3pfa3NpWHBnSmE1Z0xxUGZVeHpqRXJINEhkaTJ3MjlBcVllczFudXl3OVJLUXdubHBiNXBSMnREc2RMZzVOOGgtZmFkOElQU29tQ1J4dWU1WA?oc=5"
 },
 {
  "as_of": "2026-08-06",
  "value": 330,
  "count_type": "cumulative",
  "outbreak": true,
  "metric": "deaths",
  "geography": "national_drc",
  "date": "2026-08-06",
  "source": "Google News - RDC (fr)",
  "url": "https://news.google.com/rss/articles/CBMiyAFBVV95cUxOMUdzN3hKSko4bTgwYnFaN1ZTRzI3T29DdkNnc01SaDNMeDRtUFFBYWxvb2V0YWx1S1N1cm1qX1F4QjZ4bXQxSF92Z3F5bm5LdjlCY3NINkVrRG9LdEhrYWxLWi1ucW8xMmJjNXZ3YXFJQUI4d1lrd3pfa3NpWHBnSmE1Z0xxUGZVeHpqRXJINEhkaTJ3MjlBcVllczFudXl3OVJLUXdubHBiNXBSMnREc2RMZzVOOGgtZmFkOElQU29tQ1J4dWU1WA?oc=5"
 },
 {
  "as_of": null,
  "outbreak": true,
  "metric": "suspected_cases",
  "value": 220,
  "geography": "cross_border_total",
  "count_type": "unclear",
  "date": "2026-05-31",
  "source": "Al Jazeera English",
  "url": "https://www.aljazeera.com/news/2026/5/31/world-health-organization-hails-recovery-of-five-ebola-patients?traffic_source=rss"
 },
 {
  "as_of": null,
  "outbreak": true,
  "metric": "recovered",
  "value": 5,
  "geography": "unclear",
  "count_type": "cumulative",
  "date": "2026-05-31",
  "source": "Al Jazeera English",
  "url": "https://www.aljazeera.com/news/2026/5/31/world-health-organization-hails-recovery-of-five-ebola-patients?traffic_source=rss"
 },
 {
  "as_of": "2026-07-02",
  "outbreak": true,
  "metric": "deaths",
  "value": 430,
  "geography": "national_drc",
  "count_type": "cumulative",
  "date": "2026-07-02",
  "source": "Google News - RDC (fr)",
  "url": "https://news.google.com/rss/articles/CBMijAFBVV95cUxNazZjNkVjaVc3dVNONjd1MVg0eThzQVpFNTJzaXkwLVJtdkx4V1ktUHBLY0ducVhJUjY1WnNET0hqTXdZdGNxZU9Hb19CUldBWVplN1BzTksyR3Iwc1FPT1dzV2tEa3l2U3dCbDU3RTVDdjJWczNMbW96dmFjaS0ta0cxaHJUQ0NvbGgzeA?oc=5"
 },
 {
  "as_of": "2026-06-11",
  "outbreak": true,
  "metric": "total_cases",
  "value": 676,
  "geography": "national_drc",
  "count_type": "cumulative",
  "date": "2026-06-11",
  "source": "TASS English",
  "url": "https://tass.com/society/2145711"
 },
 {
  "as_of": "2026-06-11",
  "outbreak": true,
  "metric": "deaths",
  "value": 136,
  "geography": "national_drc",
  "count_type": "cumulative",
  "date": "2026-06-11",
  "source": "TASS English",
  "url": "https://tass.com/society/2145711"
 },
 {
  "as_of": "2026-07-03",
  "outbreak": true,
  "metric": "deaths",
  "value": 400,
  "geography": "national_drc",
  "count_type": "cumulative",
  "date": "2026-07-03",
  "source": "Google News - DR Congo (en)",
  "url": "https://news.google.com/rss/articles/CBMid0FVX3lxTFB0Wkt0UmNGa05WRUVPNV9jeHo4SnlBY0E4bG9CZW5STXA0TzJuVDhuUWtBRlBLb1dvNWhDanVBY1BWOVdGQkRtX3FyTDh6RFhzNnB2TmhqQUs0dVBzS252ZXYxYWtHLVhSWTZCa21YbnpicUZGTXkw?oc=5"
 },
 {
  "as_of": null,
  "outbreak": true,
  "metric": "confirmed_cases",
  "value": 100,
  "geography": "national_drc",
  "count_type": "cumulative",
  "date": "2026-05-26",
  "source": "France24 Arabic",
  "url": "https://www.france24.com/ar/%D8%A3%D9%81%D8%B1%D9%8A%D9%82%D9%8A%D8%A7/20260526-%D9%85%D8%AF%D9%8A%D8%B1-%D8%A7%D9%84%D8%B5%D8%AD%D8%A9-%D8%A7%D9%84%D8%B9%D8%A7%D9%84%D9%85%D9%8A%D8%A9-%D8%AA%D9%81%D8%B4%D9%8A-%D8%A5%D9%8A%D8%A8%D9%88%D9%84%D8%A7-%D8%A7%D9%84%D9%83%D9%88%D9%86%D8%BA%D9%88-%D8%A7%D9%84%D8%AF%D9%8A%D9%85%D9%82%D8%B1%D8%A7%D8%B7%D9%8A%D8%A9-%D8%A3%D9%81%D8%B1%D9%8A%D9%82%D9%8A%D8%A7-%D8%B5%D8%AD%D8%A9-%D9%85%D8%B1%D8%B6"
 },
 {
  "as_of": null,
  "outbreak": true,
  "metric": "suspected_cases",
  "value": 100,
  "geography": "national_drc",
  "count_type": "unclear",
  "date": "2026-05-26",
  "source": "France24 Arabic",
  "url": "https://www.france24.com/ar/%D8%A3%D9%81%D8%B1%D9%8A%D9%82%D9%8A%D8%A7/20260526-%D9%85%D8%AF%D9%8A%D8%B1-%D8%A7%D9%84%D8%B5%D8%AD%D8%A9-%D8%A7%D9%84%D8%B9%D8%A7%D9%84%D9%85%D9%8A%D8%A9-%D8%AA%D9%81%D8%B4%D9%8A-%D8%A5%D9%8A%D8%A8%D9%88%D9%84%D8%A7-%D8%A7%D9%84%D9%83%D9%88%D9%86%D8%BA%D9%88-%D8%A7%D9%84%D8%AF%D9%8A%D9%85%D9%82%D8%B1%D8%A7%D8%B7%D9%8A%D8%A9-%D8%A3%D9%81%D8%B1%D9%8A%D9%82%D9%8A%D8%A7-%D8%B5%D8%AD%D8%A9-%D9%85%D8%B1%D8%B6"
 },
 {
  "as_of": null,
  "outbreak": true,
  "metric": "total_cases",
  "value": 2400,
  "geography": "national_drc",
  "count_type": "cumulative",
  "date": "2026-07-21",
  "source": "Google News - RDC (fr)",
  "url": "https://news.google.com/rss/articles/CBMie0FVX3lxTE96VHgzYTNzZzVQSlZTb1J1ZHJXbHBQcnhicy0wRl9nRG9nSXFpSWo4alBlMWZ4T2VhUzJMcjNXQjMtek9ReWU3RDJVRHBjR2t2VVhlNE9sdUxCUThJMzVCRm5qYnJ5eFdabVo4R1owZFRZUXl2TnJuX2daNA?oc=5"
 },
 {
  "as_of": null,
  "outbreak": true,
  "metric": "deaths",
  "value": 1000,
  "geography": "national_drc",
  "count_type": "cumulative",
  "date": "2026-07-23",
  "source": "Google News - RDC (fr)",
  "url": "https://news.google.com/rss/articles/CBMie0FVX3lxTE80d19oUnRKc0dhSTNOM0RvQ0hBcGVLbS1yM000Y3MyUFdQZ1JUbWZzSHZkODNzTlQ2UEk0cDh3QmlmLUY5NHNWRE85c1VDVzZGYWJnbXgzXzhzeDZuT1BNZVI2Qi1pWURYZ29UZGdzZ3I0Mk9pRWRFZm1CRQ?oc=5"
 },
 {
  "as_of": null,
  "outbreak": true,
  "metric": "total_cases",
  "value": 2400,
  "geography": "national_drc",
  "count_type": "cumulative",
  "date": "2026-07-22",
  "source": "Google News - DR Congo (en)",
  "url": "https://news.google.com/rss/articles/CBMipwFBVV95cUxQMncyUlBlMmlDYTBJWThoakZVSkJrUWduWTRKWUkyV2NFdTNZSm90TzhIMjRXX09zY1hCZHotX3d2bWJJSTl4dTRYUWNrZG93UEM4ajRlZjlsbF9nVTMyTk41SG43Qk45VHpJREFzS0lyWG1IME9MMVFFQVRnZmhYQXdUUmVlY2xCeUphQjNGUlZZVU1OTUFZLXhNSXE3eVNJWGFkVVdLZw?oc=5"
 },
 {
  "as_of": null,
  "outbreak": true,
  "metric": "deaths",
  "value": 1500,
  "geography": "national_drc",
  "count_type": "cumulative",
  "date": "2026-07-30",
  "source": "AP News",
  "url": "https://news.google.com/rss/articles/CBMiugFBVV95cUxNMGR5ckpFTE9DbkJsNHdmSTNBUHA1RjhTOThQckxwV3VaeGNaUXZzTE1KbF9adWRGYi1CUzVIYnlpM09EUnMxczJKdmx0NVRfcEVKVldDd0lIWnYwenpmVEVyMlVMYWtqSUJEU3FOazUyZldYcUNoUjFQX09tU01KdjUwaE9CRjJqeGhhNEdJaEdyV0VZZHkzZ2VYZW1QWVZiSGRjQWtpRzBpRmI4LUMzckpxVlhhbXNPOEE?oc=5"
 },
 {
  "as_of": null,
  "outbreak": true,
  "metric": "total_cases",
  "value": 3600,
  "geography": "national_drc",
  "count_type": "cumulative",
  "date": "2026-08-01",
  "source": "Google News - DR Congo (en)",
  "url": "https://news.google.com/rss/articles/CBMixgFBVV95cUxQZUtvUzJudy1wTm5fVGJVQ1ZFMkRZcm54YmRQa0tvYkhTekFLTmFnaDliR3BlM0ZHb0x6bl91enRvTkFSY3dkOXBiclM4N1llWHJCMmc1elFsZDNRd3dnVnRPY01heWdOZ3VVMldwVWJHY3FadjVUYWJoN1FraEZiTTh6MXhydWZzLTZsZXlWRWh1Y19pZ2FmUU5QS2pYNVRKbVpKNzdva20zOGhoX1Y0SVBRdWhWcURNeUplYkhmaFYwYUZ4cXc?oc=5"
 },
 {
  "as_of": "2026-07-27",
  "outbreak": true,
  "metric": "confirmed_cases",
  "value": 3200,
  "geography": "national_drc",
  "count_type": "cumulative",
  "date": "2026-07-27",
  "source": "Google News - DR Congo (en)",
  "url": "https://news.google.com/rss/articles/CBMivgFBVV95cUxPb2Q3enh2YmJPaWlSdTlMcFFpSll5bEJOM2sySy1waUxOTUFmajlaQkhZZ3ZjSjl0d0piZDl5cXRDeVk1MEEwU2M5eHdIMUF0OTFhS3VIVHRyTWFpQnJYTWJTcGZraEtINVpIZTdNMkRRTENsbGY0eHhBazRDRUlvVkhRcm14Tm1lR1ZncWlMY0t3NlRPMC1PRktaMEZTNzZFNEhwazVzSnRxWVhGR3kxcml3QVVmZklNVGFwTG93?oc=5"
 },
 {
  "value": 3200,
  "metric": "total_cases",
  "geography": "unclear",
  "as_of": "2026-07-27",
  "outbreak": true,
  "count_type": "cumulative",
  "date": "2026-07-27",
  "source": "Google News - DR Congo (en)",
  "url": "2026-07-27T09:16:00#63ccfc7d1bba"
 },
 {
  "as_of": "2026-07-12",
  "outbreak": true,
  "metric": "total_cases",
  "value": 1830,
  "geography": "national_drc",
  "count_type": "cumulative",
  "date": "2026-07-12",
  "source": "Google News - RDC (fr)",
  "url": "https://news.google.com/rss/articles/CBMilgFBVV95cUxQUTVpU0ZkS2MteHgtZnpJMndmQnluYi1nWkFkWUo4eWg0ZGtXemczbGNKSW9jSDZsUjZ6REFqUG9kX3JDRTNfWElscGwtZVplRklIRFQzX1BOU2lWRzViS1JmUlFCMlpxWjhfbEJmZXc5QU9hUklRdnQ4QjRBdVpkZ0hoU3RuLTRzcURwWXR1SVVCMnVPQWc?oc=5"
 },
 {
  "as_of": "2026-07-12",
  "outbreak": true,
  "metric": "deaths",
  "value": 648,
  "geography": "national_drc",
  "count_type": "cumulative",
  "date": "2026-07-12",
  "source": "Google News - RDC (fr)",
  "url": "https://news.google.com/rss/articles/CBMilgFBVV95cUxQUTVpU0ZkS2MteHgtZnpJMndmQnluYi1nWkFkWUo4eWg0ZGtXemczbGNKSW9jSDZsUjZ6REFqUG9kX3JDRTNfWElscGwtZVplRklIRFQzX1BOU2lWRzViS1JmUlFCMlpxWjhfbEJmZXc5QU9hUklRdnQ4QjRBdVpkZ0hoU3RuLTRzcURwWXR1SVVCMnVPQWc?oc=5"
 },
 {
  "as_of": "2026-07-26",
  "outbreak": true,
  "metric": "confirmed_cases",
  "value": 3075,
  "geography": "national_drc",
  "count_type": "cumulative",
  "date": "2026-07-26",
  "source": "Google News - RDC (fr)",
  "url": "https://news.google.com/rss/articles/CBMiigFBVV95cUxQX2NpUEFwNUlRcnRnY0RYeDJhbkpsMjR5dXJTVkFEblRvMjZ6R1Ryb09Qc24wQWYwenllVTVkVkpoT3lJNjZoSzgyR0hfN1NqLWRIOGNyV2h4LVBpQjNad0hYUUQ5RkNhZjBsUXpjdkx0a2FmYnhQYlcxSUVhS3J5RlZGdlZQZjJPelE?oc=5"
 },
 {
  "as_of": null,
  "outbreak": true,
  "metric": "total_cases",
  "value": 20,
  "geography": "national_uganda",
  "count_type": "cumulative",
  "date": "2026-07-28",
  "source": "Punch Nigeria",
  "url": "https://punchng.com/uganda-declares-end-to-latest-ebola-outbreak/?utm_source=rss.punchng.com&utm_medium=web"
 },
 {
  "metric": "deaths",
  "as_of": null,
  "value": 1034,
  "count_type": "cumulative",
  "geography": "national_drc",
  "outbreak": true,
  "date": "2026-07-23",
  "source": "Google News - RDC (fr)",
  "url": "2026-07-23T20:00:19#56b79a9df01b"
 },
 {
  "metric": "confirmed_cases",
  "value": 2536,
  "count_type": "cumulative",
  "as_of": null,
  "outbreak": true,
  "geography": "national_drc",
  "date": "2026-07-23",
  "source": "Google News - RDC (fr)",
  "url": "2026-07-23T20:00:19#56b79a9df01b"
 },
 {
  "value": 51,
  "count_type": "new",
  "as_of": null,
  "outbreak": true,
  "geography": "subnational",
  "metric": "total_cases",
  "date": "2026-07-18",
  "source": "Politico.cd",
  "url": "2026-07-18T18:28:35#b2e756dbd7c9"
 },
 {
  "metric": "total_cases",
  "value": 2267,
  "outbreak": true,
  "geography": "national_drc",
  "as_of": "2026-07-19",
  "count_type": "cumulative",
  "date": "2026-07-19",
  "source": "Google News - DR Congo (en)",
  "url": "2026-07-19T08:39:08#fef01fd6e069"
 },
 {
  "metric": "deaths",
  "outbreak": true,
  "count_type": "cumulative",
  "geography": "national_drc",
  "as_of": "2026-07-19",
  "value": 893,
  "date": "2026-07-19",
  "source": "Google News - DR Congo (en)",
  "url": "2026-07-19T08:39:08#fef01fd6e069"
 },
 {
  "as_of": "2026-07-27",
  "value": 3000,
  "outbreak": true,
  "count_type": "cumulative",
  "geography": "national_drc",
  "metric": "total_cases",
  "date": "2026-07-27",
  "source": "Google News - DR Congo (en)",
  "url": "2026-07-27T06:33:45#e52964ca6195"
 },
 {
  "count_type": "cumulative",
  "as_of": "2026-07-27",
  "outbreak": true,
  "value": 1400,
  "geography": "national_drc",
  "metric": "deaths",
  "date": "2026-07-27",
  "source": "Google News - DR Congo (en)",
  "url": "2026-07-27T06:33:45#e52964ca6195"
 },
 {
  "geography": "national_drc",
  "as_of": null,
  "value": 2000,
  "outbreak": true,
  "metric": "deaths",
  "count_type": "cumulative",
  "date": "2026-08-11",
  "source": "Google News - DR Congo (en)",
  "url": "https://news.google.com/rss/articles/CBMisAFBVV95cUxQSDBURl9kMVRtdkZmS0RJRWhtZjJmMm9ldWFDU3dFNEZlZnotUzdPdkFsLWw3VlZxVG9ScV9vaWcwcl9yQkI5azNRR0VINWRZeHJic2NyeFZRcmVESHpVNWZ3Z013TjY3ZHR2RU5qM3gwZDdneWgtc0w1djNwMzNCMUVpVHF6Y25YSDFTcWNkVmdoanJ0TTk0YV9vZm1BSThpOXNhUUdubHhXZjZjSW14MtIBsAFBVV95cUxQSDBURl9kMVRtdkZmS0RJRWhtZjJmMm9ldWFDU3dFNEZlZnotUzdPdkFsLWw3VlZxVG9ScV9vaWcwcl9yQkI5azNRR0VINWRZeHJic2NyeFZRcmVESHpVNWZ3Z013TjY3ZHR2RU5qM3gwZDdneWgtc0w1djNwMzNCMUVpVHF6Y25YSDFTcWNkVmdoanJ0TTk0YV9vZm1BSThpOXNhUUdubHhXZjZjSW14Mg?oc=5"
 },
 {
  "count_type": "cumulative",
  "value": 864,
  "geography": "national_drc",
  "outbreak": true,
  "as_of": "2026-07-18",
  "metric": "deaths",
  "date": "2026-07-18",
  "source": "Google News - DR Congo (en)",
  "url": "2026-07-18T17:17:13#4f2fe549c33a"
 },
 {
  "metric": "deaths",
  "value": 2272,
  "count_type": "cumulative",
  "geography": "national_drc",
  "as_of": null,
  "outbreak": true,
  "date": "2026-08-16",
  "source": "Google News - RDC (fr)",
  "url": "https://news.google.com/rss/articles/CBMie0FVX3lxTE5PVE5nSDhkSjRIa2VBTzVfRElxU3dhTkRpeGJmQTBCa2hXYWUxVW9lTUZjVDJjMkdSUmo2aklmNGY2dXpoM0VZOFY3dGtPelFZa0EwSEJtYXlUR0xLTVVFVlNDM1FkbjN2NzFKZlMxMVg3Tm9QaFpYTjZCc9IBe0FVX3lxTE5PVE5nSDhkSjRIa2VBTzVfRElxU3dhTkRpeGJmQTBCa2hXYWUxVW9lTUZjVDJjMkdSUmo2aklmNGY2dXpoM0VZOFY3dGtPelFZa0EwSEJtYXlUR0xLTVVFVlNDM1FkbjN2NzFKZlMxMVg3Tm9QaFpYTjZCcw?oc=5"
 },
 {
  "as_of": "2026-07-09",
  "outbreak": true,
  "metric": "deaths",
  "value": 600,
  "geography": "national_drc",
  "count_type": "cumulative",
  "date": "2026-07-09",
  "source": "Google News - DR Congo (en)",
  "url": "https://news.google.com/rss/articles/CBMioAFBVV95cUxPYjYzTGUwc0JqdHVZMkczZ0ZsLTdsX2pEQ09VcGZIbGRZV1d5YzVXY0huRXVieVduMXJaWlNCS21TT0Z1cXNELVRIRTl3cnVxM1ZGY2JwRGk4elBrcFhpcFdDZE9MNWR1bDlRRTlLelBzSUwtZ3pkSFFzNjZfMXAtV3d6S2tZQTVrWFJCX29HYWc4MUdoMEpyR2g1TFgzbEla?oc=5"
 },
 {
  "outbreak": true,
  "geography": "national_drc",
  "value": 1500,
  "metric": "deaths",
  "count_type": "cumulative",
  "as_of": "2026-07-30",
  "date": "2026-07-30",
  "source": "Google News - RDC (fr)",
  "url": "2026-07-30T15:33:44#2b5a20a25306"
 },
 {
  "geography": "national_drc",
  "metric": "total_cases",
  "outbreak": true,
  "as_of": "2026-08-06",
  "value": 3500,
  "count_type": "cumulative",
  "date": "2026-08-06",
  "source": "Google News - RDC (fr)",
  "url": "https://news.google.com/rss/articles/CBMimAFBVV95cUxPS1JjNlk2dUZzN242ZHhRSHdnOUlaaXI1M3pjRlEtQ3gxU0FxR3gtQkRoUGZuX3RXWi1TVDVvd2ZFVW9IelJMNDlsSzYybmZRU3VTVzNHZ3pNQXBHQWRrVTF0TGRNZjVCdndELUdMV1RyWDlocXB1eGFEbWpEai1KcjRldkdCMnlaSFZHcVJVbjRuZzBxVEtuRw?oc=5"
 },
 {
  "as_of": "2026-07-27",
  "outbreak": true,
  "metric": "deaths",
  "value": 1400,
  "geography": "national_drc",
  "count_type": "cumulative",
  "date": "2026-07-27",
  "source": "Google News - RDC (fr)",
  "url": "https://news.google.com/rss/articles/CBMirAFBVV95cUxNbEQwT3cwdFB5U19KUDhYZU14dkFBTlVOQmxJSWtZUERXR3VBczVidThQN2FQR0MxcmFqSDdUb0U2bGc3Nm5nTXZkUlFKLVhoOVd2YlhYRTFGVXo0dWFJMENhRXluVUZnZ2dtbThRTWxvRDRSQ3BqRWotMXRzczJCODlYbG8xeDROeHNsamNVVHVlYTBOdkdtNDk3dmRMWnNLWWo2M29CbjhfMmQw?oc=5"
 },
 {
  "as_of": null,
  "outbreak": true,
  "metric": "deaths",
  "value": 400,
  "geography": "national_drc",
  "count_type": "cumulative",
  "date": "2026-07-02",
  "source": "France24",
  "url": "https://www.france24.com/en/africa/20260702-dr-congo-ebola-outbreak-tops-400-deaths-as-virus-reaches-major-city"
 },
 {
  "as_of": "2026-05-19",
  "outbreak": true,
  "metric": "deaths",
  "value": 131,
  "geography": "national_drc",
  "count_type": "cumulative",
  "date": "2026-05-19",
  "source": "Euronews",
  "url": "http://www.euronews.com/health/2026/05/19/congo-ebola-outbreak-who-deeply-concerned-about-the-scale-and-speed-of-the-epidemic"
 },
 {
  "as_of": "2026-05-19",
  "outbreak": true,
  "metric": "total_cases",
  "value": 500,
  "geography": "national_drc",
  "count_type": "cumulative",
  "date": "2026-05-19",
  "source": "Euronews",
  "url": "http://www.euronews.com/health/2026/05/19/congo-ebola-outbreak-who-deeply-concerned-about-the-scale-and-speed-of-the-epidemic"
 },
 {
  "as_of": "2026-07-08",
  "outbreak": true,
  "metric": "total_cases",
  "value": 500,
  "geography": "national_drc",
  "count_type": "cumulative",
  "date": "2026-07-08",
  "source": "Google News - RDC (fr)",
  "url": "https://news.google.com/rss/articles/CBMieEFVX3lxTE1neERRa19GMmNIVnV2X19fQnZpVFlCZGhfdVdZTENmeVJoV1RqOFlscUgtLXRsbi12enRaSUNXYWhNWDZqRkJDMTdYdnlkOFdCczQ3ZnMzaGZSY1pMQkJCenNpekFDTUV6RjJrU3RSVnBlUUxNU3lDOQ?oc=5"
 },
 {
  "as_of": "2026-06-24",
  "outbreak": true,
  "metric": "total_cases",
  "value": 1000,
  "geography": "national_drc",
  "count_type": "cumulative",
  "date": "2026-06-24",
  "source": "Premium Times Nigeria",
  "url": "https://www.premiumtimesng.com/health/health-news/890472-drc-ebola-outbreak-tops-1000-cases-as-death-toll-reaches-277-who.html"
 },
 {
  "as_of": "2026-06-24",
  "outbreak": true,
  "metric": "deaths",
  "value": 277,
  "geography": "national_drc",
  "count_type": "cumulative",
  "date": "2026-06-24",
  "source": "Premium Times Nigeria",
  "url": "https://www.premiumtimesng.com/health/health-news/890472-drc-ebola-outbreak-tops-1000-cases-as-death-toll-reaches-277-who.html"
 },
 {
  "geography": "national_drc",
  "outbreak": true,
  "count_type": "cumulative",
  "metric": "deaths",
  "value": 1000,
  "as_of": null,
  "date": "2026-07-25",
  "source": "Google News - RDC (fr)",
  "url": "2026-07-25T07:22:00#5db7fc5ce802"
 },
 {
  "metric": "confirmed_cases",
  "value": 3200,
  "count_type": "cumulative",
  "outbreak": true,
  "as_of": "2026-07-28",
  "geography": "national_drc",
  "date": "2026-07-28",
  "source": "Google News - DR Congo (en)",
  "url": "2026-07-28T05:18:00#002d755816be"
 },
 {
  "as_of": null,
  "outbreak": true,
  "metric": "deaths",
  "value": 220,
  "geography": "cross_border_total",
  "count_type": "cumulative",
  "date": "2026-05-26",
  "source": "PBS NewsHour World",
  "url": "https://www.pbs.org/newshour/show/health-workers-in-africa-struggle-to-slow-ebola-outbreak"
 },
 {
  "as_of": null,
  "outbreak": true,
  "metric": "deaths",
  "value": 1000,
  "geography": "national_drc",
  "count_type": "cumulative",
  "date": "2026-07-22",
  "source": "Google News - DR Congo (en)",
  "url": "https://news.google.com/rss/articles/CBMikgFBVV95cUxPdy0yTkF5eGotOVZWRndoUzEyZEF1MFNxVThyTWRYRlF4SFRwRFc1WFhEQ1FOaG9GN2kzODRhcVI2ME1hSW9rcF80QlJLN3lCWWpBUmNZZDZPclBad0RhdUh5YjAyMFFfbjNBZFRlbWxHd2dLamJBdnNBT2p0ZXRZbXR5UVpFWHQzdkJSNXlSd1R4Zw?oc=5"
 },
 {
  "as_of": null,
  "outbreak": true,
  "metric": "deaths",
  "value": 1400,
  "geography": "national_drc",
  "count_type": "cumulative",
  "date": "2026-07-28",
  "source": "Google News - DR Congo (en)",
  "url": "https://news.google.com/rss/articles/CBMioAFBVV95cUxQU2FfaXB2V1Z3Q3R0ZHlVR25SWFRWUWxIU3o1Q2l2ZzNmMnY0cjZGTFpvb0pvU2VIcFo4Mno4MENONXVPa3RuTW1FYzlmS05Rck1iMVNuaUxxTHFhY0duQmM2S29Mc2JxNENpZFh5T2dfckZWTVdiaVhXemJKWVpGckg4QlpTNG1wUERrTjZDWVowZEdfaGtuR1F0MXhySk9X?oc=5"
 },
 {
  "metric": "total_cases",
  "outbreak": true,
  "geography": "national_drc",
  "value": 3200,
  "count_type": "cumulative",
  "as_of": "2026-07-28",
  "date": "2026-07-28",
  "source": "Google News - RDC (fr)",
  "url": "2026-07-28T11:57:50#97ccbe545e39"
 },
 {
  "count_type": "cumulative",
  "outbreak": true,
  "value": 5000,
  "as_of": null,
  "metric": "total_cases",
  "geography": "national_drc",
  "date": "2026-08-19",
  "source": "Google News - DR Congo (en)",
  "url": "https://news.google.com/rss/articles/CBMixwFBVV95cUxOUzRRUS1xanBESkg2Ukk0dE10OTNISkl6YTNOLThuVGkxeUNYRGFPVDRVY2loaDc3TEVhVF9uLV9vcHFHWEprUWFUNTNUY0pfYlhQeVNURmZINjJxcnVST1ZSbnNBWjY0UzBxanFZRVkzM0hWdnM5ZnlkMEstUjJjdzVTU1Q1VXVjeHYzc0Vjakp5cGV2Y1BRcERuYkpxc0pLN1ZJSVRZaEFVMU4zWXRLTnJFbFlNaXZ6SjRfQjJ5UEZNc056Rmlr0gHHAUFVX3lxTE5TNFFRLXFqcERKSDZSSTR0TXQ5M0hKSXphM04tOG5UaTF5Q1hEYU9UNFVjaWhoNzdMRWFUX24tX29wcUdYSmtRYVQ1M1RjSl9iWFB5U1RGZkg2MnFydVJPVlJuc0FaNjRTMHFqcVlFWTMzSFZ2czlmeWQwSy1SMmN3NVNTVDVVdWN4djNzRWNqSnlwZXZjUFFwRG5iSnFzSks3VklJVFloQVUxTjNZdEtOckVsWU1pdnpKNF9CMnlQRk1zTnpGaWs?oc=5"
 },
 {
  "as_of": "2026-07-09",
  "outbreak": true,
  "metric": "deaths",
  "value": 600,
  "geography": "national_drc",
  "count_type": "cumulative",
  "date": "2026-07-09",
  "source": "Google News - RDC (fr)",
  "url": "https://news.google.com/rss/articles/CBMi7gFBVV95cUxPWHVFWXVoRkdma1Q5dEpzSnVNOFIwZV9IVEVxMGV2OVBRTjlVWVZXQXR4UzB3SlRyck45dy01VG4zNEM4V09pVDQwemZPamwtNmVrV0ZGZ1FuMThvalUzTmJHOFJpcndnbWdOWExYSUM5enZwOGJtU1Nhd3ZWbVg0d2VVX3hOLUU4Y2I0WThaRThBZ242a1dCSkJ0UjA4RFZnTnNPZ1F6X3ptS2ZHWkpQODktT0tZTEZqczl1Xy1HV0VPXzB4NDZ0ZnJWZGNTYjE2ZFFVZUstXzRBQ0R4OFlISFVqYXdJUTQ3NkVGaEt3?oc=5"
 },
 {
  "as_of": "2026-06-25",
  "outbreak": true,
  "metric": "confirmed_cases",
  "value": 1203,
  "geography": "national_drc",
  "count_type": "cumulative",
  "date": "2026-06-26",
  "source": "Politico.cd",
  "url": "https://beto.cd/ebola-rdc-bilan-1155-cas-304-deces-plan-transfrontalier-ouganda/"
 },
 {
  "as_of": "2026-06-25",
  "outbreak": true,
  "metric": "deaths",
  "value": 321,
  "geography": "national_drc",
  "count_type": "cumulative",
  "date": "2026-06-26",
  "source": "Politico.cd",
  "url": "https://beto.cd/ebola-rdc-bilan-1155-cas-304-deces-plan-transfrontalier-ouganda/"
 },
 {
  "as_of": null,
  "outbreak": true,
  "metric": "deaths",
  "value": 447,
  "geography": "national_drc",
  "count_type": "cumulative",
  "date": "2026-07-03",
  "source": "Google News - DR Congo (en)",
  "url": "https://news.google.com/rss/articles/CBMimAFBVV95cUxOd3BVdURUelVMMVIzN2pCSjJiektIdnZjUlVfNkVtWDFiMU5XZjdDdVBkWHd6aUt1MmRFWlJ5alRjbU9xbnJFMlR0VHFPRDdSSGx4RXhuM3k5UmZuMkFuVjRzWHV4MGVhbVp6X0hrMnZpenZlOVJFc20zYTg0Yy1oMl9JUmo2dzBnM21xcW5iNHNkbjJJWjRoQQ?oc=5"
 },
 {
  "as_of": null,
  "outbreak": true,
  "metric": "deaths",
  "value": 500,
  "geography": "national_drc",
  "count_type": "cumulative",
  "date": "2026-07-07",
  "source": "Google News - RDC (fr)",
  "url": "https://news.google.com/rss/articles/CBMijgFBVV95cUxPNTFHZGpUeFBWU1lOX2tuV1EyMHpFdno3ZnphdDdqY1BpajVIVWt5YThOOXJoa2F6T0hSblhfbDdxaEFyYkdBNnk0cmZmdUk3a2NIZHFzYkI0anJHZFY3WngwRndrdi1TZHBjaE9ZYmFtLUxXeE9Xb1dXaHYtZk9pOFQ1UnRKNGZoaENCeTRR?oc=5"
 },
 {
  "as_of": "2026-07-30",
  "outbreak": true,
  "metric": "total_cases",
  "value": 3360,
  "geography": "national_drc",
  "count_type": "cumulative",
  "date": "2026-07-30",
  "source": "Google News - DR Congo (en)",
  "url": "https://news.google.com/rss/articles/CBMiswFBVV95cUxQaFZKeUVWUm81czVBSUFhblMwdVR5TGNEcV9qRFJUdDdXMDVERlk0bVpHel9kaVdkX054X09HcUVKVGpmSmtPel95SXR6bEtKMFl0OURhUGVhSEpWZ2JmLVU0bGFNbHhfdGtueHdrTWlaTG1rMXh1YnhENXhidjNRWkZaOGF2b2JldTVYMUxZSmFoMG8wdWIyN2RnWDQxc0hsX19jbFlOQ1Y3S0hhaXJoQmt1SQ?oc=5"
 },
 {
  "count_type": "cumulative",
  "geography": "cross_border_total",
  "value": 1000,
  "outbreak": true,
  "as_of": "2026-07-22",
  "metric": "deaths",
  "date": "2026-07-22",
  "source": "Google News - RDC (fr)",
  "url": "2026-07-22T10:29:41#e38adc671ed3"
 },
 {
  "as_of": null,
  "outbreak": false,
  "metric": "suspected_cases",
  "value": 16,
  "geography": "other",
  "count_type": "cumulative",
  "date": "2026-06-01",
  "source": "AllAfrica Latest",
  "url": "https://allafrica.com/stories/202606010020.html"
 },
 {
  "as_of": null,
  "outbreak": true,
  "metric": "deaths",
  "value": 1000,
  "geography": "national_drc",
  "count_type": "cumulative",
  "date": "2026-07-25",
  "source": "Politico.cd",
  "url": "https://beto.cd/ebola-suminwa-ituri-rwampara-mongbwalu-1000-morts/"
 },
 {
  "as_of": "2026-07-15",
  "outbreak": true,
  "metric": "confirmed_cases",
  "value": 2000,
  "geography": "national_drc",
  "count_type": "cumulative",
  "date": "2026-07-15",
  "source": "Politico.cd",
  "url": "https://beto.cd/rdc-msf-alerte-sur-lacceleration-de-lepidemie-debola-et-reclame-une-riposte-renforcee/"
 },
 {
  "as_of": "2026-07-15",
  "outbreak": true,
  "metric": "deaths",
  "value": 700,
  "geography": "national_drc",
  "count_type": "cumulative",
  "date": "2026-07-15",
  "source": "Politico.cd",
  "url": "https://beto.cd/rdc-msf-alerte-sur-lacceleration-de-lepidemie-debola-et-reclame-une-riposte-renforcee/"
 },
 {
  "value": 2000,
  "as_of": null,
  "metric": "deaths",
  "count_type": "cumulative",
  "outbreak": true,
  "geography": "national_drc",
  "date": "2026-08-12",
  "source": "Google News - DR Congo (en)",
  "url": "https://news.google.com/rss/articles/CBMiuAFBVV95cUxNMEVRSnZOWW8zNmFZMGUwano2UkFsRTFta1JoVFJ4WnlHdTNtZTg3d3I4ZGI1czE1NVhhemJQN3ZMbC1vMG9GWnNvcWNmZnlKWHJMOGRuM3Jsb0wweGgxY3FzMnBqMVgwenlwMXphaWM5cTJ2bVhWYnpQZVVyeXk5NUViZTBPdWxjV1hJNWRZclJwcjNOdGVIYldzeVNkQ0JRSFlQdDZ2OTVlZ3BrY0pBUF9pbDQ4QVZF?oc=5"
 },
 {
  "geography": "national_drc",
  "value": 4000,
  "count_type": "cumulative",
  "metric": "confirmed_cases",
  "as_of": null,
  "outbreak": true,
  "date": "2026-08-12",
  "source": "Google News - DR Congo (en)",
  "url": "https://news.google.com/rss/articles/CBMiuAFBVV95cUxNMEVRSnZOWW8zNmFZMGUwano2UkFsRTFta1JoVFJ4WnlHdTNtZTg3d3I4ZGI1czE1NVhhemJQN3ZMbC1vMG9GWnNvcWNmZnlKWHJMOGRuM3Jsb0wweGgxY3FzMnBqMVgwenlwMXphaWM5cTJ2bVhWYnpQZVVyeXk5NUViZTBPdWxjV1hJNWRZclJwcjNOdGVIYldzeVNkQ0JRSFlQdDZ2OTVlZ3BrY0pBUF9pbDQ4QVZF?oc=5"
 },
 {
  "geography": "national_drc",
  "outbreak": true,
  "as_of": null,
  "metric": "deaths",
  "value": 1000,
  "count_type": "cumulative",
  "date": "2026-07-22",
  "source": "Google News - RDC (fr)",
  "url": "2026-07-22T11:17:55#3b41d73c8246"
 },
 {
  "geography": "cross_border_total",
  "value": 1000,
  "as_of": null,
  "outbreak": true,
  "count_type": "cumulative",
  "metric": "deaths",
  "date": "2026-07-24",
  "source": "Google News - RDC (fr)",
  "url": "2026-07-24T10:39:00#2911e78bf84d"
 },
 {
  "as_of": "2026-07-09",
  "outbreak": true,
  "metric": "deaths",
  "value": 600,
  "geography": "national_drc",
  "count_type": "cumulative",
  "date": "2026-07-09",
  "source": "Punch Nigeria",
  "url": "https://punchng.com/ebola-death-toll-in-drc-hits-600-who-reports/?utm_source=rss.punchng.com&utm_medium=web"
 },
 {
  "as_of": "2026-07-20",
  "outbreak": true,
  "metric": "confirmed_cases",
  "value": 2344,
  "geography": "national_drc",
  "count_type": "cumulative",
  "date": "2026-07-20",
  "source": "Google News - RDC (fr)",
  "url": "https://news.google.com/rss/articles/CBMi3wFBVV95cUxPN1pEeFFudTNnSWRpOFN0QVJ2d3VfN2MyaDZ0RHItT2JYYnNqWU1ydzA1dEdPNG1ubnd5M0FVaHY0cE5mc2pIXzNXSVk3VWVGRHZnNEk1VmpVbmdMOEMzWlM1RG5udlBhWnd2eVdFX3EzWFpQbW40a2VjWlRrTTVRVzdOVTBkMkdOSjdCQjRMaDlzeWIzeDV3ZXEyaTlDMUZITzI2N2NCU3p0S1pTQ1M0VGNWMF91alZLUnd5eTRMdVkxdktlVEdXMmdrUERqbzJqdFFuUTVEZUEtdE9ETXBr?oc=5"
 },
 {
  "as_of": "2026-07-20",
  "outbreak": true,
  "metric": "deaths",
  "value": 930,
  "geography": "national_drc",
  "count_type": "cumulative",
  "date": "2026-07-20",
  "source": "Google News - RDC (fr)",
  "url": "https://news.google.com/rss/articles/CBMi3wFBVV95cUxPN1pEeFFudTNnSWRpOFN0QVJ2d3VfN2MyaDZ0RHItT2JYYnNqWU1ydzA1dEdPNG1ubnd5M0FVaHY0cE5mc2pIXzNXSVk3VWVGRHZnNEk1VmpVbmdMOEMzWlM1RG5udlBhWnd2eVdFX3EzWFpQbW40a2VjWlRrTTVRVzdOVTBkMkdOSjdCQjRMaDlzeWIzeDV3ZXEyaTlDMUZITzI2N2NCU3p0S1pTQ1M0VGNWMF91alZLUnd5eTRMdVkxdktlVEdXMmdrUERqbzJqdFFuUTVEZUEtdE9ETXBr?oc=5"
 },
 {
  "outbreak": true,
  "metric": "deaths",
  "count_type": "cumulative",
  "value": 2000,
  "geography": "national_drc",
  "as_of": null,
  "date": "2026-08-11",
  "source": "Google News - DR Congo (en)",
  "url": "https://news.google.com/rss/articles/CBMiqwFBVV95cUxNaTBFWWRvU2JybUhDeUM2V3JOV2c5LXl4WVR6bzdzdW15amVPcjZzcUVBbE41engzUkhTLUYtWHdncWJJcjlvVlhQNEVaelJ2YlZfb0hEN0tzVEM3aDV0RUNmZTlzd0VRWUthZjcwOHctcjBNaDJERmlXY1VCakEyandBckJtRXhnazg2bjQ0all1Q2dnTEs5dVVZWERDNWN6VnlUQkxxcjF6dDQ?oc=5"
 },
 {
  "as_of": "2026-07-23",
  "outbreak": true,
  "metric": "deaths",
  "value": 1033,
  "geography": "national_drc",
  "count_type": "cumulative",
  "date": "2026-07-23",
  "source": "Google News - DR Congo (en)",
  "url": "https://news.google.com/rss/articles/CBMiggJBVV95cUxQSHRISmpYY2p6dTlMSFZXYjJ1djlTN0s0eFVaLUZqakMxVXFGWlZuNUJvX0x3a3ZmaGU2cURleGc4NWpMLWRRVmZvWDBYdlpqWHZwQ0hmQkRKVjFLSGwtV1MtYnlpV29RNGJPSF9mYkJ4Q3dGUXpFazBXak10c0VBNE9OZktRYzExNXV6MVJUTnMzMGVPYWVLSnBxMnZWRm12UkN2al9RZWIzQWxQRHZlM1lfYThXMkxMcmd3UFpUdFRkYlZseVpxUjR2cnJPYU5NTGJGN1NlU3MzdjR6eDNSLTlwQ2I5b25yYXlzRjlUZWlLeHZpZ1k1TTdHZGp3NEJtOFE?oc=5"
 },
 {
  "as_of": "2026-07-23",
  "outbreak": true,
  "metric": "total_cases",
  "value": 2500,
  "geography": "national_drc",
  "count_type": "cumulative",
  "date": "2026-07-23",
  "source": "Google News - DR Congo (en)",
  "url": "https://news.google.com/rss/articles/CBMiggJBVV95cUxQSHRISmpYY2p6dTlMSFZXYjJ1djlTN0s0eFVaLUZqakMxVXFGWlZuNUJvX0x3a3ZmaGU2cURleGc4NWpMLWRRVmZvWDBYdlpqWHZwQ0hmQkRKVjFLSGwtV1MtYnlpV29RNGJPSF9mYkJ4Q3dGUXpFazBXak10c0VBNE9OZktRYzExNXV6MVJUTnMzMGVPYWVLSnBxMnZWRm12UkN2al9RZWIzQWxQRHZlM1lfYThXMkxMcmd3UFpUdFRkYlZseVpxUjR2cnJPYU5NTGJGN1NlU3MzdjR6eDNSLTlwQ2I5b25yYXlzRjlUZWlLeHZpZ1k1TTdHZGp3NEJtOFE?oc=5"
 },
 {
  "as_of": "2026-07-08",
  "outbreak": true,
  "metric": "total_cases",
  "value": 1700,
  "geography": "national_drc",
  "count_type": "cumulative",
  "date": "2026-07-08",
  "source": "TASS English",
  "url": "https://tass.com/society/2157297"
 },
 {
  "as_of": "2026-07-08",
  "outbreak": true,
  "metric": "deaths",
  "value": 580,
  "geography": "national_drc",
  "count_type": "cumulative",
  "date": "2026-07-08",
  "source": "TASS English",
  "url": "https://tass.com/society/2157297"
 },
 {
  "geography": "national_drc",
  "outbreak": true,
  "value": 3200,
  "count_type": "cumulative",
  "as_of": "2026-07-28",
  "metric": "total_cases",
  "date": "2026-07-28",
  "source": "Google News - DR Congo (en)",
  "url": "2026-07-28T14:27:00#18e3a04954cd"
 },
 {
  "as_of": "2026-07-29",
  "metric": "total_cases",
  "count_type": "cumulative",
  "geography": "national_drc",
  "outbreak": true,
  "value": 3200,
  "date": "2026-07-29",
  "source": "Google News - DR Congo (en)",
  "url": "2026-07-29T15:54:00#1f00c6d0e68d"
 },
 {
  "as_of": null,
  "outbreak": true,
  "metric": "deaths",
  "value": 1400,
  "geography": "national_drc",
  "count_type": "cumulative",
  "date": "2026-07-28",
  "source": "Google News - DR Congo (en)",
  "url": "https://news.google.com/rss/articles/CBMif0FVX3lxTE92bDVoLWxjQ2JZSGJtV3lrMTFtQmk0bG1SZU9tMmtoLUtWdXNraVNyVUxNSExpSTVGZHhXZTV6SjBJSUxxb0EtTC1EUEVwQTZCZ2hGX2lHMDM3V29PVWNqWTZnaTRFSE1KMzJ0LS1JdlVEMHV1VHQ4WXRPMG1md1E?oc=5"
 },
 {
  "as_of": null,
  "outbreak": false,
  "metric": "deaths",
  "value": 109,
  "geography": "subnational",
  "count_type": "cumulative",
  "date": "2026-07-24",
  "source": "Radio Okapi",
  "url": "https://www.radiookapi.net/2026/07/24/actualite/societe/lepidemie-debola-fragilise-la-sante-maternelle-en-ituri-alerte-lunfpa"
 },
 {
  "as_of": "2026-07-27",
  "outbreak": true,
  "metric": "confirmed_cases",
  "value": 3075,
  "geography": "national_drc",
  "count_type": "cumulative",
  "date": "2026-07-27",
  "source": "Google News - RDC (fr)",
  "url": "https://news.google.com/rss/articles/CBMitAFBVV95cUxQYndEVEF2cTZFNklEZ2tNYWxvSHpDM2hvaUh6djc1Rm9nX1ppc2Nfb3o2UjdmTkpuNE5OZENldkltdXFkNkcxaGI3ckxlY0tCS2dBcno2eDBTT2NVdnVrWXlTd1RyZDVPbnVVU2duSy1zUXl5MWpWeGV2STctNXNoWWl6SERnYkhxeEV5cHVvYUpaclFfaEFKN2RaUllvdDM0SGR2OFAySlduQWVKbFFwZmR6YWg?oc=5"
 },
 {
  "as_of": "2026-07-27",
  "outbreak": true,
  "metric": "deaths",
  "value": 1354,
  "geography": "national_drc",
  "count_type": "cumulative",
  "date": "2026-07-27",
  "source": "Google News - RDC (fr)",
  "url": "https://news.google.com/rss/articles/CBMitAFBVV95cUxQYndEVEF2cTZFNklEZ2tNYWxvSHpDM2hvaUh6djc1Rm9nX1ppc2Nfb3o2UjdmTkpuNE5OZENldkltdXFkNkcxaGI3ckxlY0tCS2dBcno2eDBTT2NVdnVrWXlTd1RyZDVPbnVVU2duSy1zUXl5MWpWeGV2STctNXNoWWl6SERnYkhxeEV5cHVvYUpaclFfaEFKN2RaUllvdDM0SGR2OFAySlduQWVKbFFwZmR6YWg?oc=5"
 },
 {
  "as_of": null,
  "outbreak": true,
  "metric": "deaths",
  "value": 1300,
  "geography": "national_drc",
  "count_type": "cumulative",
  "date": "2026-07-25",
  "source": "Google News - DR Congo (en)",
  "url": "https://news.google.com/rss/articles/CBMisAFBVV95cUxPdkVVelBDZll6QXltZUNfaElyaTY5NmFjazZZYUdJMFYzVWdlUlpaNWszZjJVb2FsVXRJWFBMOFMweUthQjdndG5XNHdNYjJqalZ0UnBEbkhjb1hIcjRJTGdPSlVDRnJjZE5MSF9DaDRzVjVkaF9SdlBuUmIzbDBVYnhScG1kcE1sLTRjNDNjQ2xneVFMb2ZPRWF5VWFGSXNVTHBzZFdzaGJqdXdlRW5SatIBtgFBVV95cUxPQjFaQ1RFTnFxZGZQanBmT2dUZjNnS3RhTjRFcXFCaGZGMU5GVzZhdmVnWkZvVDQzRk1XWFVMMC1jOHNnZVNSQWFUNGgzclIxa0xpVVpoZmJNWkdBU29oemdSTnJGZ1Y5c29TTkVkVVo0bVdDZk1TSzBqdjhfUENhZTl3TG4xUmtvX0ZoX1dobUNyX3ExOW9wQzJfQUZzUjJfOG9UbWJidFAwcDNMMFlfUkUzZHhZQQ?oc=5"
 },
 {
  "metric": "confirmed_cases",
  "count_type": "cumulative",
  "outbreak": true,
  "as_of": "2026-07-26",
  "geography": "national_drc",
  "value": 3262,
  "date": "2026-07-28",
  "source": "Politico.cd",
  "url": "2026-07-28T10:50:03#2c36d0eeed5d"
 },
 {
  "geography": "national_drc",
  "as_of": "2026-07-26",
  "outbreak": true,
  "metric": "deaths",
  "count_type": "cumulative",
  "value": 1437,
  "date": "2026-07-28",
  "source": "Politico.cd",
  "url": "2026-07-28T10:50:03#2c36d0eeed5d"
 },
 {
  "metric": "health_worker_cases",
  "geography": "subnational",
  "as_of": null,
  "value": 123,
  "count_type": "cumulative",
  "outbreak": true,
  "date": "2026-07-28",
  "source": "Politico.cd",
  "url": "2026-07-28T10:50:03#2c36d0eeed5d"
 },
 {
  "metric": "deaths",
  "value": 37,
  "count_type": "cumulative",
  "as_of": null,
  "outbreak": true,
  "geography": "subnational",
  "date": "2026-07-28",
  "source": "Politico.cd",
  "url": "2026-07-28T10:50:03#2c36d0eeed5d"
 },
 {
  "as_of": "2026-07-28",
  "outbreak": true,
  "metric": "confirmed_cases",
  "value": 3200,
  "geography": "national_drc",
  "count_type": "cumulative",
  "date": "2026-07-28",
  "source": "Google News - DR Congo (en)",
  "url": "https://news.google.com/rss/articles/CBMiqAFBVV95cUxNUFFkTFlNalBEaFVfOUdhWTVjOVVObUxXU2RWbFFDTC0ySFllX3hNd1Zlc1FqQWJiMHVlYmtiMW0tU3pUMGV5azRsSHhMY0FTSlFEOVlZSTBaakptTldoX3NJQi1wT0djMHpOTXc1OFQ0eUVBdHlGUDhPYUZxWHplTEk0S1FCdU1rOFlyRW5EWUhoQ21PSEE2LWVXd0FmdlNpcDNFdGYxZzU?oc=5"
 },
 {
  "as_of": null,
  "outbreak": true,
  "metric": "total_cases",
  "value": 800,
  "geography": "cross_border_total",
  "count_type": "cumulative",
  "date": "2026-06-16",
  "source": "Japan Times",
  "url": "https://www.japantimes.co.jp/news/2026/06/16/world/science-health/ebola-800-cases-congo-aid-warning/"
 },
 {
  "as_of": null,
  "outbreak": true,
  "metric": "deaths",
  "value": 200,
  "geography": "national_drc",
  "count_type": "cumulative",
  "date": "2026-06-19",
  "source": "France24 French",
  "url": "https://www.france24.com/fr/vid%C3%A9o/20260619-rd-congo-comment-les-soignants-luttent-contre-le-virus-ebola"
 },
 {
  "as_of": null,
  "outbreak": true,
  "metric": "deaths",
  "value": 1500,
  "geography": "national_drc",
  "count_type": "cumulative",
  "date": "2026-07-30",
  "source": "Google News - RDC (fr)",
  "url": "https://news.google.com/rss/articles/CBMixAFBVV95cUxPTGJVNjcwV3UzU3VicW1lVXJvbGQwekljSXlVcmVxWmtQYktROFZCZWMtZHRDVG5yWDN2cVJMcmM4VlR1c051aWphM0ttalRvS3dyTHJWZ2V4TE04ZE9KdE03SllJZjRNQmpweXpLbTRYTTZXdThfZERQWnVMZnJzUWsxMTY1MEd1bG5fUi1TTnlzeHE1LW15MGVzWjYtNDhPQUoyVlpkZ01WTFNCVkhHZGhWM3dNajhINTdQYzVkQlN0VmtS?oc=5"
 },
 {
  "as_of": "2026-07-04",
  "outbreak": true,
  "metric": "total_cases",
  "value": 1500,
  "geography": "national_drc",
  "count_type": "cumulative",
  "date": "2026-07-04",
  "source": "Google News - DR Congo (en)",
  "url": "https://news.google.com/rss/articles/CBMiqgFBVV95cUxOZUVnd2pmMVdpZTcwMVlJaWJBSVQ4NHdOUzFoNVBUZUxVZHhQcHVBU2R6NXJpWGtkUXpnajNaQzgySC1kVUhpX3lkOTNHNkZXeG91ZEJHVkJuOGw5Wk9JbUE5WDlkLUtSeGF6SWJ3U2FydHN1RHJWakE1UlFla2VhbTdRRXRYNzAzcFQ4RFViRXd2WDdqdnlWTFMzTTNEYm5aSndrckxoQXZYdw?oc=5"
 },
 {
  "as_of": "2026-07-04",
  "outbreak": true,
  "metric": "deaths",
  "value": 473,
  "geography": "national_drc",
  "count_type": "cumulative",
  "date": "2026-07-04",
  "source": "Google News - DR Congo (en)",
  "url": "https://news.google.com/rss/articles/CBMiqgFBVV95cUxOZUVnd2pmMVdpZTcwMVlJaWJBSVQ4NHdOUzFoNVBUZUxVZHhQcHVBU2R6NXJpWGtkUXpnajNaQzgySC1kVUhpX3lkOTNHNkZXeG91ZEJHVkJuOGw5Wk9JbUE5WDlkLUtSeGF6SWJ3U2FydHN1RHJWakE1UlFla2VhbTdRRXRYNzAzcFQ4RFViRXd2WDdqdnlWTFMzTTNEYm5aSndrckxoQXZYdw?oc=5"
 },
 {
  "geography": "national_drc",
  "metric": "total_cases",
  "count_type": "cumulative",
  "as_of": null,
  "value": 2770607,
  "outbreak": true,
  "date": "2026-08-25",
  "source": "Google News - RDC (fr)",
  "url": "https://news.google.com/rss/articles/CBMiiwFBVV95cUxQRXliSjU4cjg0NkczOUNoZUhVNEF4QWpsMC1tTTJSLXNrRHA2Qlh2MUZWUTNXNUlMSHlmSi1JeTctbVEwdUlPTmgwa2ZKRFFUMHdlckVZeFkycHZCbWhIUFY1SlB3RTNoQTgwaV9NaTJVRno5am0zZGJXSXdzdVBNaDRQaDJhY1o1Y3hB?oc=5"
 },
 {
  "as_of": null,
  "outbreak": true,
  "metric": "deaths",
  "value": 500,
  "geography": "national_drc",
  "count_type": "cumulative",
  "date": "2026-07-06",
  "source": "Google News - DR Congo (en)",
  "url": "https://news.google.com/rss/articles/CBMikAFBVV95cUxQYlk2UVJsMlZXaXd1WE5DaG12SUdTaXQwcHY5NEstTVdoNjdENTNpdHhVb25OTl9FckQ5d25pNzlNbU00SEFEUkVrd2xacjIyMzc5Rkw2M0swcWs4U04yVzhGOWF3ZkxXNFhpOVgxUlBXZHk5X1dNaVlWWUM4d1N1c3hTTGRNWHVzYVVhNjJ5SlQ?oc=5"
 },
 {
  "as_of": null,
  "outbreak": true,
  "metric": "deaths",
  "value": 500,
  "geography": "national_drc",
  "count_type": "cumulative",
  "date": "2026-07-07",
  "source": "UN News",
  "url": "https://news.un.org/feed/view/en/story/2026/07/1167882"
 },
 {
  "as_of": "2026-06-16",
  "outbreak": true,
  "metric": "confirmed_cases",
  "value": 808,
  "geography": "national_drc",
  "count_type": "cumulative",
  "date": "2026-06-16",
  "source": "Punch Nigeria",
  "url": "https://punchng.com/ebola-crisis-in-dr-congo-may-last-a-year-red-cross/?utm_source=rss.punchng.com&utm_medium=web"
 },
 {
  "as_of": "2026-06-16",
  "outbreak": true,
  "metric": "deaths",
  "value": 192,
  "geography": "national_drc",
  "count_type": "cumulative",
  "date": "2026-06-16",
  "source": "Punch Nigeria",
  "url": "https://punchng.com/ebola-crisis-in-dr-congo-may-last-a-year-red-cross/?utm_source=rss.punchng.com&utm_medium=web"
 },
 {
  "as_of": null,
  "outbreak": true,
  "metric": "deaths",
  "value": 1000,
  "geography": "subnational",
  "count_type": "cumulative",
  "date": "2026-07-24",
  "source": "Euronews",
  "url": "http://www.euronews.com/health/2026/07/24/why-the-fastest-growing-ebola-outbreak-in-history-is-becoming-more-challenging"
 },
 {
  "as_of": "2026-06-27",
  "outbreak": true,
  "metric": "confirmed_cases",
  "value": 1274,
  "geography": "national_drc",
  "count_type": "cumulative",
  "date": "2026-06-29",
  "source": "Politico.cd",
  "url": "https://beto.cd/ebola-rdc-bilan-1274-cas-360-deces-27-juin-2026/"
 },
 {
  "as_of": "2026-06-27",
  "outbreak": true,
  "metric": "deaths",
  "value": 360,
  "geography": "national_drc",
  "count_type": "cumulative",
  "date": "2026-06-29",
  "source": "Politico.cd",
  "url": "https://beto.cd/ebola-rdc-bilan-1274-cas-360-deces-27-juin-2026/"
 },
 {
  "as_of": "2026-06-27",
  "outbreak": true,
  "metric": "recovered",
  "value": 178,
  "geography": "national_drc",
  "count_type": "cumulative",
  "date": "2026-06-29",
  "source": "Politico.cd",
  "url": "https://beto.cd/ebola-rdc-bilan-1274-cas-360-deces-27-juin-2026/"
 },
 {
  "metric": "deaths",
  "count_type": "cumulative",
  "geography": "national_drc",
  "as_of": "2026-07-30",
  "outbreak": true,
  "value": 1480,
  "date": "2026-07-30",
  "source": "Google News - RDC (fr)",
  "url": "2026-07-30T04:40:28#2a9a719738ae"
 },
 {
  "metric": "confirmed_cases",
  "as_of": "2026-07-27",
  "count_type": "cumulative",
  "value": 3200,
  "outbreak": true,
  "geography": "national_drc",
  "date": "2026-07-27",
  "source": "Google News - DR Congo (en)",
  "url": "2026-07-27T15:03:07#928e6b7bf528"
 },
 {
  "outbreak": true,
  "metric": "total_cases",
  "geography": "national_drc",
  "as_of": "2026-07-27",
  "value": 3075,
  "count_type": "cumulative",
  "date": "2026-07-27",
  "source": "Google News - RDC (fr)",
  "url": "2026-07-27T10:15:50#c8da32e29c64"
 },
 {
  "as_of": "2026-07-27",
  "metric": "deaths",
  "count_type": "cumulative",
  "value": 1354,
  "geography": "national_drc",
  "outbreak": true,
  "date": "2026-07-27",
  "source": "Google News - RDC (fr)",
  "url": "2026-07-27T10:15:50#c8da32e29c64"
 },
 {
  "as_of": "2026-07-27",
  "outbreak": true,
  "metric": "confirmed_cases",
  "value": 3200,
  "geography": "national_drc",
  "count_type": "cumulative",
  "date": "2026-07-27",
  "source": "Google News - DR Congo (en)",
  "url": "https://news.google.com/rss/articles/CBMixAFBVV95cUxPRkJTdEFLYThicnVvNnpqR2duQmh6WUcxNHpHc2NZWkswenVkOFNfc0l0T2dnR0ZmUGZXZnVPX0l1M1lab1dSX0I5bzZ0TjRMaUVDcWY5SURHeGhsT3p0U0g4OTF3bWJ5dG9xWHlnUFlaOXl0ZmlmNXpUREdFQzJfU1lFT0lUUjJlOG53anltLXRZOHJ0RGpDOTJlQ01qMUstR0xYSEc0X0duMUcxRnVJelREd2pnaWt6MERpSFY5Vk5laXhO?oc=5"
 },
 {
  "as_of": "2026-07-24",
  "outbreak": true,
  "metric": "confirmed_cases",
  "value": 2500,
  "geography": "national_drc",
  "count_type": "cumulative",
  "date": "2026-07-24",
  "source": "Radio Okapi",
  "url": "https://www.radiookapi.net/2026/07/24/actualite/sante/dr-jean-jacques-muyembe-appelle-renforcer-le-systeme-de-sante-publique-en"
 },
 {
  "as_of": "2026-07-24",
  "outbreak": true,
  "metric": "deaths",
  "value": 1000,
  "geography": "national_drc",
  "count_type": "cumulative",
  "date": "2026-07-24",
  "source": "Radio Okapi",
  "url": "https://www.radiookapi.net/2026/07/24/actualite/sante/dr-jean-jacques-muyembe-appelle-renforcer-le-systeme-de-sante-publique-en"
 },
 {
  "as_of": "2026-07-15",
  "outbreak": true,
  "metric": "confirmed_cases",
  "value": 2011,
  "geography": "national_drc",
  "count_type": "cumulative",
  "date": "2026-07-15",
  "source": "Google News - DR Congo (en)",
  "url": "https://news.google.com/rss/articles/CBMiSkFVX3lxTE14dkhLMUdsaW84YmtmcXU4M25GLV9WMG5jSmx6QlhOanJERWtFcHJEQjMyUG1STmdVYUpWUVRYRUg1NWNZdkxSVm1B?oc=5"
 },
 {
  "as_of": null,
  "outbreak": true,
  "metric": "new_cases",
  "value": 560,
  "geography": "national_drc",
  "count_type": "new",
  "date": "2026-08-05",
  "source": "Google News - RDC (fr)",
  "url": "https://news.google.com/rss/articles/CBMigAFBVV95cUxOY3pQdy0wdVJXRHZwTzRvTndfbnE1RU45d2pGaG96dGI3aDVZcXg4UWhoalR2OTJXNXdLVHV4UjZjVnRQSDZWb2tHOUktV3NYbEdjejZkOFVDTFp1S1FfaEg0c2tQcnB3NWpzMDhuUHRJbkQ4LW1RVk1MaDdVNmNrWQ?oc=5"
 },
 {
  "as_of": null,
  "outbreak": true,
  "metric": "deaths",
  "value": 1400,
  "geography": "national_drc",
  "count_type": "cumulative",
  "date": "2026-07-27",
  "source": "Google News - RDC (fr)",
  "url": "https://news.google.com/rss/articles/CBMiywFBVV95cUxNSGN5eU9pUVJteDZXaFFEMVdBWlQzUjQ5R0RUNkJCMjY4S2hYaDV0UjNiYTZCcnByX2ktRkZ6dWlSQnQ0WHo0c3FxVVdaVktYUXA4UkZrcTZ0TE0zLXA0RDdaNVdOa0RsV09DX0NoNHo2UjFOT0UyRUtzOHBwOE1vZ2VsTmNxMi1XQ1drMXJEc2FhLU0wNWZQVDQ2NHNhN19uRVp5RnhQMFY2ckFVQlRHOVJLcXItNU9kaHV5WEstMU1qWldxanh3VFZfONIB0AFBVV95cUxNMXV4NXhUaFdTZ0VOOVU4Mkx6V1E2djI0UDByaVZmM3BBVDZNYUNXQlc2VjhjRV8zRnFmam1tcHdEMzNPcjN1YUhTajhOYWFFUmROaWJYUTlJWlRVZVBSbnJPeGNxZmo5VTByWkpjWThDZ3hQRzU4SjNKY09LZ1lqRlJ3VFBIRGJpbXlza3J3OUZ6M3hscUNNT3o3aTB2Q0pMdm9fVmxXS1oxQ2VjQkRWV05QSndnNVYyQklKMnpSbkZiRkJFZGljYXNidTctLUhU?oc=5"
 },
 {
  "as_of": null,
  "outbreak": true,
  "metric": "confirmed_cases",
  "value": 3200,
  "geography": "national_drc",
  "count_type": "cumulative",
  "date": "2026-07-27",
  "source": "Google News - RDC (fr)",
  "url": "https://news.google.com/rss/articles/CBMiywFBVV95cUxNSGN5eU9pUVJteDZXaFFEMVdBWlQzUjQ5R0RUNkJCMjY4S2hYaDV0UjNiYTZCcnByX2ktRkZ6dWlSQnQ0WHo0c3FxVVdaVktYUXA4UkZrcTZ0TE0zLXA0RDdaNVdOa0RsV09DX0NoNHo2UjFOT0UyRUtzOHBwOE1vZ2VsTmNxMi1XQ1drMXJEc2FhLU0wNWZQVDQ2NHNhN19uRVp5RnhQMFY2ckFVQlRHOVJLcXItNU9kaHV5WEstMU1qWldxanh3VFZfONIB0AFBVV95cUxNMXV4NXhUaFdTZ0VOOVU4Mkx6V1E2djI0UDByaVZmM3BBVDZNYUNXQlc2VjhjRV8zRnFmam1tcHdEMzNPcjN1YUhTajhOYWFFUmROaWJYUTlJWlRVZVBSbnJPeGNxZmo5VTByWkpjWThDZ3hQRzU4SjNKY09LZ1lqRlJ3VFBIRGJpbXlza3J3OUZ6M3hscUNNT3o3aTB2Q0pMdm9fVmxXS1oxQ2VjQkRWV05QSndnNVYyQklKMnpSbkZiRkJFZGljYXNidTctLUhU?oc=5"
 },
 {
  "as_of": null,
  "outbreak": true,
  "metric": "suspected_cases",
  "value": 543,
  "geography": "national_drc",
  "count_type": "cumulative",
  "date": "2026-05-19",
  "source": "Al Jazeera Arabic",
  "url": "https://www.aljazeera.net/health/2026/5/19/%d8%a5%d9%8a%d8%a8%d9%88%d9%84%d8%a7-%d9%8a%d9%86%d8%aa%d8%b4%d8%b1-%d8%a8%d8%b3%d8%b1%d8%b9%d8%a9-%d9%85%d9%82%d9%84%d9%82%d8%a9-%d9%88%d8%a7%d9%84%d8%b5%d8%ad%d8%a9?traffic_source=rss"
 },
 {
  "as_of": null,
  "outbreak": true,
  "metric": "deaths",
  "value": 136,
  "geography": "national_drc",
  "count_type": "cumulative",
  "date": "2026-05-19",
  "source": "Al Jazeera Arabic",
  "url": "https://www.aljazeera.net/health/2026/5/19/%d8%a5%d9%8a%d8%a8%d9%88%d9%84%d8%a7-%d9%8a%d9%86%d8%aa%d8%b4%d8%b1-%d8%a8%d8%b3%d8%b1%d8%b9%d8%a9-%d9%85%d9%82%d9%84%d9%82%d8%a9-%d9%88%d8%a7%d9%84%d8%b5%d8%ad%d8%a9?traffic_source=rss"
 },
 {
  "as_of": null,
  "outbreak": true,
  "metric": "health_worker_cases",
  "value": 123,
  "geography": "subnational",
  "count_type": "cumulative",
  "date": "2026-07-25",
  "source": "Politico.cd",
  "url": "https://beto.cd/ebola-ituri-triage-circuit-unidirectionnel-15-pourcent-123-agents-infectes/"
 },
 {
  "as_of": null,
  "outbreak": true,
  "metric": "deaths",
  "value": 36,
  "geography": "subnational",
  "count_type": "cumulative",
  "date": "2026-07-25",
  "source": "Politico.cd",
  "url": "https://beto.cd/ebola-ituri-triage-circuit-unidirectionnel-15-pourcent-123-agents-infectes/"
 },
 {
  "outbreak": true,
  "metric": "deaths",
  "as_of": "2026-07-22",
  "geography": "cross_border_total",
  "count_type": "cumulative",
  "value": 1000,
  "date": "2026-07-22",
  "source": "Google News - RDC (fr)",
  "url": "2026-07-22T13:23:50#6fc5c6e4f935"
 },
 {
  "as_of": "2026-07-09",
  "outbreak": true,
  "metric": "deaths",
  "value": 600,
  "geography": "national_drc",
  "count_type": "cumulative",
  "date": "2026-07-09",
  "source": "Google News - DR Congo (en)",
  "url": "https://news.google.com/rss/articles/CBMibkFVX3lxTE53NGVEWGNwUmNYWGsxWkRDaW9aeVdzVm5Ea1RxdWFXWTlaNEdvMlR5aVdOSnVYU241Z3o1YVh2UlBFOVgtN0xrTkk0a1AxM2RTTmR3Y3pYRUJOaU96Skt0Q3BBVGFXVVpiQzhhWmx3?oc=5"
 },
 {
  "as_of": null,
  "outbreak": true,
  "metric": "total_cases",
  "value": 1000,
  "geography": "national_drc",
  "count_type": "cumulative",
  "date": "2026-05-27",
  "source": "Bloomberg World",
  "url": "https://www.bloomberg.com/news/articles/2026-05-27/congo-seeks-experimental-ebola-antibody-as-cases-surpass-1-000"
 },
 {
  "as_of": null,
  "outbreak": true,
  "metric": "total_cases",
  "value": 1000,
  "geography": "subnational",
  "count_type": "cumulative",
  "date": "2026-06-30",
  "source": "Google News - DR Congo (en)",
  "url": "https://news.google.com/rss/articles/CBMiugFBVV95cUxPS1VWOFBpakxjY1NDaWhlUWZhdFBZeVNxdnpsTFlxR2NfLWczZkwtOVNES3hUTHM0ay1HTG41U1NRdk92YXVJNDM3NlkyOG9OdTIxQWpTYldsanQ1R2V0UnU5dFVuSS13MjVtajJscFdvTHZNcnF1RzloWTUyYjY2NUlIWkdRa2dUNjAwNlZCQXJrVXVZUHNudmFMUXNXOFk3ODU0SVdlWUJxMmFnalBMV2hEM0c2Yk9sRGc?oc=5"
 },
 {
  "as_of": "2026-06-19",
  "outbreak": true,
  "metric": "confirmed_cases",
  "value": 896,
  "geography": "national_drc",
  "count_type": "cumulative",
  "date": "2026-06-19",
  "source": "CGTN",
  "url": "https://newsaf.cgtn.com/news/2026-06-19/DR-Congo-Ebola-cases-approach-900-mark-as-disease-spreads-rapidly-1O6uSyJdvoc/p.html?UTM_Source=cgtn&UTM_Medium=rss&UTM_Campaign=World"
 },
 {
  "as_of": "2026-06-19",
  "outbreak": true,
  "metric": "deaths",
  "value": 232,
  "geography": "national_drc",
  "count_type": "cumulative",
  "date": "2026-06-19",
  "source": "CGTN",
  "url": "https://newsaf.cgtn.com/news/2026-06-19/DR-Congo-Ebola-cases-approach-900-mark-as-disease-spreads-rapidly-1O6uSyJdvoc/p.html?UTM_Source=cgtn&UTM_Medium=rss&UTM_Campaign=World"
 },
 {
  "as_of": "2026-06-04",
  "outbreak": true,
  "metric": "confirmed_cases",
  "value": 344,
  "geography": "national_drc",
  "count_type": "cumulative",
  "date": "2026-06-04",
  "source": "Premium Times Nigeria",
  "url": "https://www.premiumtimesng.com/news/top-news/885133-ebola-who-says-drc-cases-rise-to-344-death-toll-reaches-60.html"
 },
 {
  "as_of": "2026-06-04",
  "outbreak": true,
  "metric": "deaths",
  "value": 60,
  "geography": "national_drc",
  "count_type": "cumulative",
  "date": "2026-06-04",
  "source": "Premium Times Nigeria",
  "url": "https://www.premiumtimesng.com/news/top-news/885133-ebola-who-says-drc-cases-rise-to-344-death-toll-reaches-60.html"
 },
 {
  "as_of": null,
  "outbreak": true,
  "metric": "total_cases",
  "value": 2000,
  "geography": "national_drc",
  "count_type": "cumulative",
  "date": "2026-07-15",
  "source": "Google News - RDC (fr)",
  "url": "https://news.google.com/rss/articles/CBMi-wFBVV95cUxPMGRyYUIyMlY5T29SdmV2M3JDZEcxS0hYX0JkZWpxdDJObmN5Q3hJSzVaNGsyT2ZFLVdpS1FJbVVUWFJGd3ZWOHNNN3JfTklud1lUb1dCYVJNa0pqSks5ZlBNSmY4d0pta29OMzRXRzNqY05jaUZPdExpamFWbERZTkFOdUREVlBZd1g2bXZBczdNOEtHaTNfQ2dhTkhpbW1RalQ2MEpXUEF0WjBzWEtuOXpLTU9hN3dma1ZtWWttc0RPeGRvbHozVDFRaUJ2UUQzVjZxOV9YMldMYXNVUTVtbnFySW1zSUp2UkEwaGxRc0dBT3F4MzkzNmpuQdIB-wFBVV95cUxPMGRyYUIyMlY5T29SdmV2M3JDZEcxS0hYX0JkZWpxdDJObmN5Q3hJSzVaNGsyT2ZFLVdpS1FJbVVUWFJGd3ZWOHNNN3JfTklud1lUb1dCYVJNa0pqSks5ZlBNSmY4d0pta29OMzRXRzNqY05jaUZPdExpamFWbERZTkFOdUREVlBZd1g2bXZBczdNOEtHaTNfQ2dhTkhpbW1RalQ2MEpXUEF0WjBzWEtuOXpLTU9hN3dma1ZtWWttc0RPeGRvbHozVDFRaUJ2UUQzVjZxOV9YMldMYXNVUTVtbnFySW1zSUp2UkEwaGxRc0dBT3F4MzkzNmpuQQ?oc=5"
 },
 {
  "as_of": null,
  "outbreak": true,
  "metric": "total_cases",
  "value": 2000,
  "geography": "national_drc",
  "count_type": "cumulative",
  "date": "2026-07-15",
  "source": "Google News - RDC (fr)",
  "url": "https://news.google.com/rss/articles/CBMiU0FVX3lxTE1maG12dVh3c2E3UUFxVmNkWTV5SUxYd3FXS0RPOHdqMTV5aXNVUDFqOUhzZlVDRHU4MXVwWXY2VXVhLVdzaWZnbUdKT094VkpMYVVJ?oc=5"
 },
 {
  "value": 20,
  "count_type": "cumulative",
  "as_of": null,
  "metric": "total_cases",
  "geography": "national_uganda",
  "outbreak": true,
  "date": "2026-07-28",
  "source": "Daily Nation Kenya",
  "url": "2026-07-28T11:24:10#bc024663d0a3"
 },
 {
  "as_of": null,
  "geography": "national_uganda",
  "count_type": "cumulative",
  "value": 2,
  "metric": "deaths",
  "outbreak": true,
  "date": "2026-07-28",
  "source": "Daily Nation Kenya",
  "url": "2026-07-28T11:24:10#bc024663d0a3"
 },
 {
  "as_of": null,
  "outbreak": true,
  "metric": "deaths",
  "value": 500,
  "geography": "national_drc",
  "count_type": "cumulative",
  "date": "2026-07-08",
  "source": "Google News - RDC (fr)",
  "url": "https://news.google.com/rss/articles/CBMizgFBVV95cUxOU0dGeFBTTmg5RC1teUhwYklPel94MlU4ZEc5a00wQ0ZFOE9EZVBRNjk5Yi1UWGxqdWI4aHVKVVBKXzNFVWJxZXQ0bFIzYXVlSGcwZzUxYUJpenhlQ3hWSmFnbzgteEVCUG11eVQ3UkRIMTJPNlNrRFpNOVE2eWNCWHplZEpmYVlGdEtrYzRGb25GYWx6NnVUUWhvZ1dUVGFSbkNaOUM4bHpsOVBMU2daQ2M4Zm9JSWp0bVJNV3NEMHV6T1ItUzVSV1k2cjBtdw?oc=5"
 },
 {
  "outbreak": true,
  "value": 930,
  "metric": "deaths",
  "geography": "national_drc",
  "as_of": "2026-07-21",
  "count_type": "cumulative",
  "date": "2026-07-21",
  "source": "Google News - RDC (fr)",
  "url": "2026-07-21T17:48:58#6fac2e6e3b48"
 },
 {
  "value": 1300,
  "count_type": "cumulative",
  "as_of": null,
  "geography": "unclear",
  "metric": "deaths",
  "outbreak": true,
  "date": "2026-07-28",
  "source": "Google News - DR Congo (en)",
  "url": "2026-07-28T12:30:00#30a15b27f916"
 },
 {
  "as_of": "2026-07-27",
  "outbreak": true,
  "metric": "deaths",
  "value": 1405,
  "geography": "national_drc",
  "count_type": "cumulative",
  "date": "2026-07-27",
  "source": "Google News - DR Congo (en)",
  "url": "https://news.google.com/rss/articles/CBMiZ0FVX3lxTE9Od2Q0bGtodGY5X1RjUGpEeUNfUDJOZVFlZWlOamRrT1VVSXZZeTI4aDYtdGxxRlRBX3JZaFk1YVZXR2hRZkw1U243RWRrSEhhT2xsTVlzRUo1emZVSm9HblJValB5RTA?oc=5"
 },
 {
  "as_of": "2026-07-27",
  "outbreak": true,
  "metric": "total_cases",
  "value": 3200,
  "geography": "national_drc",
  "count_type": "cumulative",
  "date": "2026-07-27",
  "source": "Google News - DR Congo (en)",
  "url": "https://news.google.com/rss/articles/CBMiZ0FVX3lxTE9Od2Q0bGtodGY5X1RjUGpEeUNfUDJOZVFlZWlOamRrT1VVSXZZeTI4aDYtdGxxRlRBX3JZaFk1YVZXR2hRZkw1U243RWRrSEhhT2xsTVlzRUo1emZVSm9HblJValB5RTA?oc=5"
 },
 {
  "as_of": "2026-06-05",
  "outbreak": true,
  "metric": "confirmed_cases",
  "value": 380,
  "geography": "national_drc",
  "count_type": "cumulative",
  "date": "2026-06-05",
  "source": "BBC World",
  "url": "https://www.bbc.com/news/articles/c0q2q4y09elo?at_medium=RSS&at_campaign=rss"
 },
 {
  "metric": "deaths",
  "geography": "national_drc",
  "count_type": "cumulative",
  "value": 930,
  "as_of": "2026-07-20",
  "outbreak": true,
  "date": "2026-07-20",
  "source": "Google News - DR Congo (en)",
  "url": "2026-07-20T07:31:00#7678bc648403"
 },
 {
  "as_of": "2026-07-07",
  "outbreak": true,
  "metric": "confirmed_cases",
  "value": 17,
  "geography": "subnational",
  "count_type": "new",
  "date": "2026-07-07",
  "source": "Actualité.cd",
  "url": "https://actualite.cd/2026/07/07/ituri-ebola-17-nouveaux-cas-nia-nia-lepidemie-poursuit-son-ascension-entre-violence"
 },
 {
  "as_of": null,
  "outbreak": false,
  "metric": "deaths",
  "value": 8,
  "geography": "subnational",
  "count_type": "new",
  "date": "2026-07-01",
  "source": "Politico.cd",
  "url": "https://beto.cd/ituri-kigonze-huit-deces-camp-deplaces-bunia/"
 },
 {
  "as_of": "2026-06-22",
  "outbreak": true,
  "metric": "confirmed_cases",
  "value": 2,
  "geography": "subnational",
  "count_type": "cumulative",
  "date": "2026-07-01",
  "source": "Politico.cd",
  "url": "https://beto.cd/ituri-kigonze-huit-deces-camp-deplaces-bunia/"
 },
 {
  "as_of": null,
  "outbreak": true,
  "metric": "confirmed_cases",
  "value": 1224,
  "geography": "national_drc",
  "count_type": "cumulative",
  "date": "2026-06-27",
  "source": "Google News - RDC (fr)",
  "url": "https://news.google.com/rss/articles/CBMipAFBVV95cUxQemM1ZVdFV1JTSE1zSF9mNU95am9hOXhpREhLaEhzMmNfZXRIbDVDRjE5TXI4VDJfdG1KVVU2WWd4UFp3MldSdTRKdkViUm80NHVnR1EtV3p4WXNOWFVmZVotOFRfZmc4VjRzU0tEOXhoZkN2M0p3RUplQkcyMnBzMHVUdXJMN3dSMGo4NklZcmlQR25CanVBc1A3WWgxdFhzMGM3dQ?oc=5"
 },
 {
  "as_of": null,
  "outbreak": true,
  "metric": "deaths",
  "value": 323,
  "geography": "national_drc",
  "count_type": "cumulative",
  "date": "2026-06-27",
  "source": "Google News - RDC (fr)",
  "url": "https://news.google.com/rss/articles/CBMipAFBVV95cUxQemM1ZVdFV1JTSE1zSF9mNU95am9hOXhpREhLaEhzMmNfZXRIbDVDRjE5TXI4VDJfdG1KVVU2WWd4UFp3MldSdTRKdkViUm80NHVnR1EtV3p4WXNOWFVmZVotOFRfZmc4VjRzU0tEOXhoZkN2M0p3RUplQkcyMnBzMHVUdXJMN3dSMGo4NklZcmlQR25CanVBc1A3WWgxdFhzMGM3dQ?oc=5"
 },
 {
  "count_type": "cumulative",
  "as_of": "2026-07-30",
  "metric": "total_cases",
  "value": 3200,
  "geography": "national_drc",
  "outbreak": true,
  "date": "2026-07-30",
  "source": "Google News - DR Congo (en)",
  "url": "2026-07-30T07:24:38#5a0a50697f31"
 },
 {
  "geography": "national_drc",
  "as_of": null,
  "count_type": "new",
  "value": 1000,
  "metric": "new_cases",
  "outbreak": true,
  "date": "2026-07-27",
  "source": "Google News - RDC (fr)",
  "url": "2026-07-27T00:44:00#59a6224f2294"
 },
 {
  "metric": "deaths",
  "as_of": null,
  "outbreak": true,
  "geography": "national_drc",
  "value": 2500,
  "count_type": "cumulative",
  "date": "2026-08-21",
  "source": "Google News - RDC (fr)",
  "url": "https://news.google.com/rss/articles/CBMi8gFBVV95cUxQTUNqNnFVUUkzZW9qRTcwd2o5NXZHckdoZThyUF9oczN6MHBCTmZVRXhsSlNlV1JYWW9STHBqOWtrS1c4QzFOWEhSdUVtNFFLdjN2WmE3UlVJaE9Vb3FJTnZldkI1TXhPV2s0bGRTdnQ2TjVrQXNxdnJPX2RCSjdqSzRhT1JYSi1yS3BIaHNOUHlwOVdWdFc2U1dVMENyQk9hMnJHSzBaYnFjakVmNHgzQ1lXM3A4Y2lPbE1QOVVnUFZ0M3JSU1lTczhfUzQtblZQNUt1R3NkbVlmVlZjbzBLQXpvU0xjaEFFQnhua2JJRDlhQQ?oc=5"
 },
 {
  "outbreak": true,
  "count_type": "cumulative",
  "metric": "deaths",
  "as_of": "2026-07-23",
  "value": 1000,
  "geography": "national_drc",
  "date": "2026-07-23",
  "source": "Reuters Top News",
  "url": "2026-07-23T11:29:58#92e153c13d0b"
 },
 {
  "as_of": "2026-08-05",
  "outbreak": true,
  "metric": "total_cases",
  "value": 3900,
  "geography": "national_drc",
  "count_type": "cumulative",
  "date": "2026-08-05",
  "source": "Google News - DR Congo (en)",
  "url": "https://news.google.com/rss/articles/CBMiqAFBVV95cUxNUExyckR6bTY0SlIwSDNWcEpxcTdWNEpUYUxtSGJONGVHTGZ1N0hnZUxMT0YwUm4xYkpzTXBBMEE3WF9XeFFUdjVSOTVxa0hCMXRRaktDRzFaSWg5M0VraFhrS1daZmJIWklUSzFxbGU5WjNkM1J1LWRCdFdnOTdWYjBSSlBFSERaSjQtR0pzblNGVG92cTZQSUlsek51SnNqcWl6cUU5MC0?oc=5"
 },
 {
  "as_of": null,
  "count_type": "cumulative",
  "value": 2500,
  "metric": "deaths",
  "outbreak": true,
  "geography": "national_drc",
  "date": "2026-08-21",
  "source": "Google News - DR Congo (en)",
  "url": "https://news.google.com/rss/articles/CBMipAFBVV95cUxORmhtaVc3MGx4YUFNT1FvSHFGTHg4NXF6TE03bklmTUFvWTlfMGtpZF9uWEwxVXNubUJyZU5DakFBQmVtTWQwOS1wMnlsTE5mWWZZWjNTVEV1clVvVmtycWUyYUdyOURnMVJPQWxSNVlLTEh3TmdWUGxiTXNMWG01VGV2ZE9hMW03Wk01ajRoNDlJZnhXRjR1cnBwc0J5bWREbHoteA?oc=5"
 },
 {
  "as_of": "2026-08-03",
  "outbreak": true,
  "metric": "total_cases",
  "value": 3700,
  "geography": "national_drc",
  "count_type": "cumulative",
  "date": "2026-08-03",
  "source": "Google News - RDC (fr)",
  "url": "https://news.google.com/rss/articles/CBMiiwFBVV95cUxPUVdRZ0dOMEVhZXYzcnFvMlVsSzFla1VUeE1ncmNyMjdXRk11S2YyUi1OMnZaeHk5RnA2eXJNTVE1VUJZNGpFMkRDTjVONnd6VFdFRWg3M190SXNnV09tczdZOVBxeVRvcFlWODNWYkFXLXFoMHN5UGNjTmMxazc5Q01hM1VLMHNSZnNr?oc=5"
 },
 {
  "as_of": null,
  "outbreak": true,
  "metric": "deaths",
  "value": 1500,
  "geography": "national_drc",
  "count_type": "cumulative",
  "date": "2026-07-30",
  "source": "Google News - RDC (fr)",
  "url": "https://news.google.com/rss/articles/CBMi5gFBVV95cUxQOXBNSl9RemZPQ2daSVgzQkpZamF6b0phU2loTDZ2X2tidlJoa0tkTmJKVUZTeEhEWnJYdC02b2pRQmJBdHlVT0txT3N6cWcyUFItazFSb1cwQXJnQlA1d2k5SlJxOW1zNDh1MER2RnJQZllPN0daQnNVNlpKRDBMdFR4SWdGNUZ5ZHllMFloQkpMRnNNY3R5OWVNZ3ZsWDRxdHNIM2JwMzFvZm9SYm5ISVpCeFZzS1RXLUlqblJWVWRXTHR5ajY5MTlrN05mMHZ4LV9WeWxTMVo3Zy13ME1WQTVVdkJuZw?oc=5"
 },
 {
  "as_of": "2026-05-17",
  "outbreak": true,
  "metric": "deaths",
  "value": 91,
  "geography": "national_drc",
  "count_type": "cumulative",
  "date": "2026-05-18",
  "source": "Le Monde International",
  "url": "https://www.lemonde.fr/sante/video/2026/05/18/ebola-une-urgence-de-sante-internationale-declaree-en-republique-democratique-du-congo_6691070_1651302.html"
 },
 {
  "as_of": "2026-07-10",
  "outbreak": true,
  "metric": "confirmed_cases",
  "value": 1800,
  "geography": "national_drc",
  "count_type": "cumulative",
  "date": "2026-07-10",
  "source": "Google News - RDC (fr)",
  "url": "https://news.google.com/rss/articles/CBMiuAFBVV95cUxQUHRoOTRGdzR6Nlo1RVp3ekNTZWVUd2FvT3Jhc2VmREhlTmlfR21Dck50ZktnWTJKdFBIVUhHTWJsZElJTU9tSWl0dGNQVGdPd2ZzVjRPSVVBbV9iU2Q1N2R0WXhFSUNQMkNSOGpBM19aOGV6czQxSkVBY2tRZTJKYnZoTzFFV3A3cGNPUTZVMUc3VGtBdmlkTjFuZXlOU0ZQUkR5SDBvajR4LWJYbWQ1S05jdl93Slp6?oc=5"
 },
 {
  "as_of": "2026-07-18",
  "outbreak": true,
  "metric": "confirmed_cases",
  "value": 2181,
  "geography": "national_drc",
  "count_type": "cumulative",
  "date": "2026-07-18",
  "source": "Google News - DR Congo (en)",
  "url": "https://news.google.com/rss/articles/CBMiZkFVX3lxTE9FamFLTkhzb24wN1EwMzJsSTdPc0lBVnZOa0VIZ05GWjNWbC1oTlFDbzlkbHI0cmltYzctYlg5aGJYYXgxaWRFWFZPS1ZENWNiN0l2T0NvX1BnOEh4SkJDbVZRZlI2UQ?oc=5"
 },
 {
  "as_of": "2026-07-18",
  "outbreak": true,
  "metric": "deaths",
  "value": 864,
  "geography": "national_drc",
  "count_type": "cumulative",
  "date": "2026-07-18",
  "source": "Google News - DR Congo (en)",
  "url": "https://news.google.com/rss/articles/CBMiZkFVX3lxTE9FamFLTkhzb24wN1EwMzJsSTdPc0lBVnZOa0VIZ05GWjNWbC1oTlFDbzlkbHI0cmltYzctYlg5aGJYYXgxaWRFWFZPS1ZENWNiN0l2T0NvX1BnOEh4SkJDbVZRZlI2UQ?oc=5"
 },
 {
  "as_of": "2026-07-27",
  "outbreak": true,
  "value": 3000,
  "count_type": "cumulative",
  "metric": "total_cases",
  "geography": "national_drc",
  "date": "2026-07-27",
  "source": "Google News - DR Congo (en)",
  "url": "2026-07-27T13:59:06#6f53fe19ac67"
 },
 {
  "as_of": "2026-07-19",
  "outbreak": true,
  "metric": "confirmed_cases",
  "value": 239,
  "geography": "subnational",
  "count_type": "cumulative",
  "date": "2026-07-21",
  "source": "Politico.cd",
  "url": "https://beto.cd/ebola-nord-kivu-letalite-59-pourcent-deux-fois-ituri/"
 },
 {
  "as_of": "2026-07-19",
  "outbreak": true,
  "metric": "deaths",
  "value": 141,
  "geography": "subnational",
  "count_type": "cumulative",
  "date": "2026-07-21",
  "source": "Politico.cd",
  "url": "https://beto.cd/ebola-nord-kivu-letalite-59-pourcent-deux-fois-ituri/"
 },
 {
  "as_of": "2026-06-17",
  "outbreak": true,
  "metric": "confirmed_cases",
  "value": 837,
  "geography": "national_drc",
  "count_type": "cumulative",
  "date": "2026-06-17",
  "source": "CGTN",
  "url": "https://newsaf.cgtn.com/news/2026-06-17/Ebola-death-toll-in-DR-Congo-climbs-to-196-authorities-say-1O3fe15Xgqs/p.html?UTM_Source=cgtn&UTM_Medium=rss&UTM_Campaign=World"
 },
 {
  "as_of": "2026-06-17",
  "outbreak": true,
  "metric": "deaths",
  "value": 196,
  "geography": "national_drc",
  "count_type": "cumulative",
  "date": "2026-06-17",
  "source": "CGTN",
  "url": "https://newsaf.cgtn.com/news/2026-06-17/Ebola-death-toll-in-DR-Congo-climbs-to-196-authorities-say-1O3fe15Xgqs/p.html?UTM_Source=cgtn&UTM_Medium=rss&UTM_Campaign=World"
 },
 {
  "as_of": "2026-06-17",
  "outbreak": true,
  "metric": "confirmed_cases",
  "value": 29,
  "geography": "national_drc",
  "count_type": "new",
  "date": "2026-06-17",
  "source": "CGTN",
  "url": "https://newsaf.cgtn.com/news/2026-06-17/Ebola-death-toll-in-DR-Congo-climbs-to-196-authorities-say-1O3fe15Xgqs/p.html?UTM_Source=cgtn&UTM_Medium=rss&UTM_Campaign=World"
 },
 {
  "as_of": "2026-06-17",
  "outbreak": true,
  "metric": "deaths",
  "value": 4,
  "geography": "national_drc",
  "count_type": "new",
  "date": "2026-06-17",
  "source": "CGTN",
  "url": "https://newsaf.cgtn.com/news/2026-06-17/Ebola-death-toll-in-DR-Congo-climbs-to-196-authorities-say-1O3fe15Xgqs/p.html?UTM_Source=cgtn&UTM_Medium=rss&UTM_Campaign=World"
 },
 {
  "as_of": null,
  "outbreak": true,
  "metric": "new_cases",
  "value": 1000,
  "geography": "national_drc",
  "count_type": "new",
  "date": "2026-07-27",
  "source": "Google News - RDC (fr)",
  "url": "https://news.google.com/rss/articles/CBMiqAFBVV95cUxNSDVGb1dUWUFoSDRXb1FWTEh5a2NPRnRha1JGbXppdi10aHpYRGtPQksyWWI5SHlDQlA3QkQ1Nmx1WjZVanAtRzVKWG5iNVpDTW92Z3Y2a0dMSjktSTQ1Q1JGMUR2UE04WnU1MFFPZzFaZ3lMQ2Y0X01GYWpubURsTXpWT05ob3FMNFNiejRYWjF1QWEyLWxsNkZSOFFjcDdCamtQcXVXWC0?oc=5"
 },
 {
  "as_of": null,
  "outbreak": true,
  "metric": "deaths",
  "value": 200,
  "geography": "national_drc",
  "count_type": "cumulative",
  "date": "2026-06-17",
  "source": "DW News",
  "url": "https://www.dw.com/en/eu-g7-pledge-support-amid-drc-ebola-outbreak/a-77588901?maca=en-rss-en-all-1573-rdf"
 },
 {
  "as_of": null,
  "outbreak": true,
  "metric": "total_cases",
  "value": 3000,
  "geography": "national_drc",
  "count_type": "cumulative",
  "date": "2026-07-26",
  "source": "Google News - DR Congo (en)",
  "url": "https://news.google.com/rss/articles/CBMipwFBVV95cUxPbXBTcFhtMnp2aVRhV19sQXpjNjBmRjYtT09CTVNpUmF1c016Uk16OURoYjlMSU8zRjQ4QWtNV3BMeG5MekhpSzJPMFdSVzdWR0NxNkF4U1l6Ykt1bXZyWEpJOTRxckF4MVNOa09XUDRYQkxkSkNtMDRCODVTUXdleXhkaVZTZEJvVzJhZjJTXzVsRFBhS215cW9kdFh3Q3hQbkNDMllBVQ?oc=5"
 },
 {
  "metric": "total_cases",
  "geography": "national_drc",
  "as_of": null,
  "outbreak": true,
  "count_type": "cumulative",
  "value": 5000,
  "date": "2026-08-19",
  "source": "Google News - DR Congo (en)",
  "url": "https://news.google.com/rss/articles/CBMimAFBVV95cUxQYzBFV3RhQk52TjRXdVZNY3hsZ0F3ZnR3Z0UtREV0dVM2NXhVd29aZG9xSm9vYkxIX1B1dl9xVzRzSEFvb2ZDMVNBRVdGaVRLdmhxdmd6N25LZTc0R1NueGI1TWRQOGZLMW1MNW1mcGxPWU1PT2RMdjU2VmYxT0MyeTlhU1FzNEQyWW9yM0paUzVvRVl4R0J0X9IBngFBVV95cUxOeVRHbjZoU1dFLURBZW1TYXlUcS12UWxQZHVpbVZwcEdoci05MTZGaWZPUkpoNTVsclJQZkNoMzV0b3h3eWsxTkZBNkNrWENqeDR3NFNGWmtMVGJNX2Z0V1NqZXZfMEhRWWVIVGRpSFFUQTlWd1BNekdCYUZ3Q3NTeFBjc1lpUmRraFhvNzI5ZGtuNnItR2ZfSHJIRlhrUQ?oc=5"
 },
 {
  "metric": "deaths",
  "count_type": "cumulative",
  "geography": "national_drc",
  "as_of": null,
  "outbreak": true,
  "value": 2378,
  "date": "2026-08-19",
  "source": "Google News - DR Congo (en)",
  "url": "https://news.google.com/rss/articles/CBMimAFBVV95cUxQYzBFV3RhQk52TjRXdVZNY3hsZ0F3ZnR3Z0UtREV0dVM2NXhVd29aZG9xSm9vYkxIX1B1dl9xVzRzSEFvb2ZDMVNBRVdGaVRLdmhxdmd6N25LZTc0R1NueGI1TWRQOGZLMW1MNW1mcGxPWU1PT2RMdjU2VmYxT0MyeTlhU1FzNEQyWW9yM0paUzVvRVl4R0J0X9IBngFBVV95cUxOeVRHbjZoU1dFLURBZW1TYXlUcS12UWxQZHVpbVZwcEdoci05MTZGaWZPUkpoNTVsclJQZkNoMzV0b3h3eWsxTkZBNkNrWENqeDR3NFNGWmtMVGJNX2Z0V1NqZXZfMEhRWWVIVGRpSFFUQTlWd1BNekdCYUZ3Q3NTeFBjc1lpUmRraFhvNzI5ZGtuNnItR2ZfSHJIRlhrUQ?oc=5"
 },
 {
  "as_of": "2026-07-29",
  "outbreak": true,
  "metric": "total_cases",
  "value": 3360,
  "geography": "national_drc",
  "count_type": "cumulative",
  "date": "2026-07-29",
  "source": "Google News - DR Congo (en)",
  "url": "https://news.google.com/rss/articles/CBMiwAFBVV95cUxQS3F2SVlxelFYSERGR2ZOV1BMbWJmRHhEZVdQQy00ckNVamd1RFZWenlCZjJQMHpfQmxDYkhJNFpBRWFwQ0Y5S0tTLWZOY0djR2tPdGdOU0NIZ2R1RjhEN3lfYVdTdFZ2Ml90X1pmc0ExSHBDMDJOaDI4STgwdFBfWkdaclllZnB0WmlwU0Q2Ny01anJoSHZzM0NjVGp1WGczS1lrNGVfRXFwY3VvU191WXBBZ2RiQmZZSGdJZnpjZzg?oc=5"
 },
 {
  "as_of": "2026-07-18",
  "outbreak": true,
  "metric": "deaths",
  "value": 864,
  "geography": "national_drc",
  "count_type": "cumulative",
  "date": "2026-07-18",
  "source": "Google News - DR Congo (en)",
  "url": "https://news.google.com/rss/articles/CBMi0wFBVV95cUxQZnF6OGJQOVZ4blVLUkhKLWpJaW1TX3JmT0g0T3M0OGFnMUpDQTdlVXMxU0l6S21tLWh1V3dUMHljeUdSMXh6Z1NxVjVSNEJ2MDZ5YXh2WUFhR1c2VEhMX3o2cmVvN3ctUTJ5ZklGT1BTRjZOMml0Mm5iYmpjeUVBQ2laalhIUWxycXg3MkRpU1VtVjl5aDdLTTBYNmtXb1ZUaVBFLWJMMmxEOHNPOTNpTGxIbWxjanN4UnBRT2dFZFNsYm1lM3plR2tJYm5uanhDNHhB0gHYAUFVX3lxTE81QXJfcUFpeHl4TmF3MVdTR2dfN2tUS3RTYTEybDZhampuR0Y1aWNhdW5SNVFkZmQtNjVhajQ3WF9DVmQzNENrUnpBczVqRmJfVDRLVDVpWlc1MUNOSjAzOEtRcXNvWDc1MG8xaXhwa2E3YUhuWTlyeGJ0UlpwRkcyUEFSdXZDS3dlVnpXYjZkamVlN0REMVl3cU1hYkp6UU1naGJjUUdMS0syWjJVNVVoclNDQUNMelZ6VEZCWUFaT1NDMEFWNUF0am0taGdjM3ZHSklDck95MA?oc=5"
 },
 {
  "count_type": "cumulative",
  "geography": "national_drc",
  "outbreak": true,
  "metric": "total_cases",
  "value": 3200,
  "as_of": "2026-07-27",
  "date": "2026-07-27",
  "source": "Google News - DR Congo (en)",
  "url": "2026-07-27T16:14:37#1139d3c45839"
 },
 {
  "metric": "deaths",
  "value": 1405,
  "as_of": "2026-07-27",
  "geography": "national_drc",
  "outbreak": true,
  "count_type": "cumulative",
  "date": "2026-07-27",
  "source": "Google News - DR Congo (en)",
  "url": "2026-07-27T16:14:37#1139d3c45839"
 },
 {
  "as_of": "2026-07-27",
  "outbreak": true,
  "metric": "total_cases",
  "value": 3200,
  "geography": "national_drc",
  "count_type": "cumulative",
  "date": "2026-07-27",
  "source": "Al Jazeera English",
  "url": "https://www.aljazeera.com/news/2026/7/27/ebola-infections-in-dr-congo-surge-to-3200-with-1405-deaths?traffic_source=rss"
 },
 {
  "as_of": "2026-07-27",
  "outbreak": true,
  "metric": "deaths",
  "value": 1405,
  "geography": "national_drc",
  "count_type": "cumulative",
  "date": "2026-07-27",
  "source": "Al Jazeera English",
  "url": "https://www.aljazeera.com/news/2026/7/27/ebola-infections-in-dr-congo-surge-to-3200-with-1405-deaths?traffic_source=rss"
 },
 {
  "as_of": null,
  "outbreak": true,
  "metric": "total_cases",
  "value": 1000,
  "geography": "national_drc",
  "count_type": "new",
  "date": "2026-07-27",
  "source": "Al Jazeera English",
  "url": "https://www.aljazeera.com/news/2026/7/27/ebola-infections-in-dr-congo-surge-to-3200-with-1405-deaths?traffic_source=rss"
 },
 {
  "as_of": "2026-05-23",
  "outbreak": true,
  "metric": "new_cases",
  "value": 3,
  "geography": "national_uganda",
  "count_type": "new",
  "date": "2026-05-23",
  "source": "France24",
  "url": "https://www.france24.com/en/africa/20260523-uganda-confirms-three-new-ebola-cases-as-africa-cdc-warns-10-countries-at-risk"
 },
 {
  "outbreak": true,
  "metric": "deaths",
  "geography": "national_drc",
  "value": 1500,
  "count_type": "cumulative",
  "as_of": "2026-07-30",
  "date": "2026-07-30",
  "source": "Al Jazeera English",
  "url": "2026-07-30T19:02:57#a0e5b96e0990"
 },
 {
  "as_of": null,
  "outbreak": true,
  "metric": "new_cases",
  "value": 3,
  "geography": "national_uganda",
  "count_type": "new",
  "date": "2026-05-23",
  "source": "Times of India",
  "url": "https://timesofindia.indiatimes.com/world/rest-of-world/uganda-confirms-3-new-ebola-cases-as-who-warns-against-underestimating-outbreak-risk/articleshow/131277784.cms"
 },
 {
  "as_of": null,
  "outbreak": true,
  "metric": "total_cases",
  "value": 5,
  "geography": "national_uganda",
  "count_type": "cumulative",
  "date": "2026-05-23",
  "source": "Times of India",
  "url": "https://timesofindia.indiatimes.com/world/rest-of-world/uganda-confirms-3-new-ebola-cases-as-who-warns-against-underestimating-outbreak-risk/articleshow/131277784.cms"
 },
 {
  "as_of": null,
  "outbreak": true,
  "metric": "health_worker_cases",
  "value": 1,
  "geography": "national_uganda",
  "count_type": "new",
  "date": "2026-05-23",
  "source": "Times of India",
  "url": "https://timesofindia.indiatimes.com/world/rest-of-world/uganda-confirms-3-new-ebola-cases-as-who-warns-against-underestimating-outbreak-risk/articleshow/131277784.cms"
 },
 {
  "metric": "deaths",
  "count_type": "cumulative",
  "geography": "cross_border_total",
  "as_of": "2026-07-22",
  "outbreak": true,
  "value": 1000,
  "date": "2026-07-22",
  "source": "Google News - RDC (fr)",
  "url": "2026-07-22T14:19:58#2d15be18843b"
 },
 {
  "metric": "deaths",
  "geography": "national_drc",
  "outbreak": true,
  "count_type": "cumulative",
  "value": 1000,
  "as_of": "2026-07-23",
  "date": "2026-07-23",
  "source": "Google News - DR Congo (en)",
  "url": "2026-07-23T08:45:45#9ce65b3b82f1"
 },
 {
  "as_of": "2026-07-29",
  "outbreak": true,
  "metric": "total_cases",
  "value": 3200,
  "geography": "national_drc",
  "count_type": "cumulative",
  "date": "2026-07-29",
  "source": "Google News - DR Congo (en)",
  "url": "https://news.google.com/rss/articles/CBMiiwFBVV95cUxNdUZWZlhyVDFtRkszMnYyWFo0Y0l2aTlNaURTSzliY3lEU3EwWU91QmRwMFpLRGRObE1ncHBObkRyVTZMM2lZUDRMbWIxZkhaV3ZlMXN3eU0ya09Mdk4td1otbkR1N0g3Szh1ZXBvQ2NUUzZRR1BRWEhiY3JWM3RlU2NhaWM1S2o0Sjl3?oc=5"
 },
 {
  "as_of": null,
  "outbreak": true,
  "metric": "confirmed_cases",
  "value": 800,
  "geography": "national_drc",
  "count_type": "cumulative",
  "date": "2026-06-16",
  "source": "Bloomberg Politics",
  "url": "https://www.bloomberg.com/news/articles/2026-06-16/congo-ebola-cases-top-800-as-aid-groups-eatime-outbreak-is-larger-than-reported"
 },
 {
  "as_of": "2026-05-22",
  "outbreak": true,
  "metric": "deaths",
  "value": 177,
  "geography": "national_drc",
  "count_type": "cumulative",
  "date": "2026-05-23",
  "source": "France24 French",
  "url": "https://www.france24.com/fr/vid%C3%A9o/20260523-en-rdc-le-d%C3%A9sarroi-et-la-col%C3%A8re-des-proches-des-victimes-d-ebola"
 },
 {
  "as_of": "2026-05-22",
  "outbreak": true,
  "metric": "suspected_cases",
  "value": 750,
  "geography": "national_drc",
  "count_type": "cumulative",
  "date": "2026-05-23",
  "source": "France24 French",
  "url": "https://www.france24.com/fr/vid%C3%A9o/20260523-en-rdc-le-d%C3%A9sarroi-et-la-col%C3%A8re-des-proches-des-victimes-d-ebola"
 },
 {
  "as_of": null,
  "outbreak": true,
  "metric": "deaths",
  "value": 1000,
  "geography": "national_drc",
  "count_type": "cumulative",
  "date": "2026-07-22",
  "source": "France24",
  "url": "https://www.france24.com/en/congo-s-ebola-outbreak-has-killed-over-1-000-people"
 },
 {
  "outbreak": true,
  "geography": "national_drc",
  "metric": "deaths",
  "count_type": "cumulative",
  "as_of": "2026-07-30",
  "value": 1500,
  "date": "2026-07-30",
  "source": "AP News",
  "url": "2026-07-30T10:50:16#28f604b85004"
 },
 {
  "as_of": "2026-07-22",
  "outbreak": true,
  "metric": "deaths",
  "value": 1000,
  "geography": "cross_border_total",
  "count_type": "cumulative",
  "date": "2026-07-22",
  "source": "TASS English",
  "url": "https://tass.com/society/2163753"
 },
 {
  "as_of": "2026-07-22",
  "outbreak": true,
  "metric": "confirmed_cases",
  "value": 2473,
  "geography": "national_drc",
  "count_type": "cumulative",
  "date": "2026-07-22",
  "source": "TASS English",
  "url": "https://tass.com/society/2163753"
 },
 {
  "as_of": "2026-07-22",
  "outbreak": true,
  "metric": "confirmed_cases",
  "value": 20,
  "geography": "national_uganda",
  "count_type": "cumulative",
  "date": "2026-07-22",
  "source": "TASS English",
  "url": "https://tass.com/society/2163753"
 },
 {
  "metric": "deaths",
  "outbreak": true,
  "value": 1000,
  "as_of": null,
  "count_type": "cumulative",
  "geography": "subnational",
  "date": "2026-07-24",
  "source": "Euronews",
  "url": "2026-07-24T07:08:27#3bf88a8c5bfb"
 },
 {
  "value": 1400,
  "geography": "national_drc",
  "outbreak": true,
  "metric": "deaths",
  "as_of": "2026-07-28",
  "count_type": "cumulative",
  "date": "2026-07-28",
  "source": "Google News - RDC (fr)",
  "url": "2026-07-28T17:12:30#a193c6ed85ed"
 },
 {
  "as_of": "2026-07-13",
  "outbreak": true,
  "metric": "total_cases",
  "value": 1900,
  "geography": "national_drc",
  "count_type": "cumulative",
  "date": "2026-07-13",
  "source": "Google News - DR Congo (en)",
  "url": "https://news.google.com/rss/articles/CBMivgFBVV95cUxNdFdZSzJUQVowaEFMRGJ1emszOHctN21fazIyYVZiUnJoZWwtT0lYRzlZODZ0SmpqS0hxYWlueWVfTmt4c2hWUVREOGNWYlJLUVVGcER0ZGpzUHdlUVc3NThBeFYyVlBKNnlKUmd1RGRmUTk2bzlidHBoNk04SGtLcDNMQ3daU3VpN2pBOWlvSDZIa09SU0F3RDVzb2E2bUI4bWg5Y0R3Wk40NXpiT3A5N1FmNk1KclAtMm95a1dB?oc=5"
 },
 {
  "geography": "national_drc",
  "count_type": "cumulative",
  "metric": "deaths",
  "as_of": "2026-07-23",
  "value": 1000,
  "outbreak": true,
  "date": "2026-07-23",
  "source": "Google News - RDC (fr)",
  "url": "2026-07-23T04:01:57#647e39feb76f"
 },
 {
  "as_of": "2026-05-19",
  "outbreak": true,
  "metric": "suspected_cases",
  "value": 513,
  "geography": "cross_border_total",
  "count_type": "cumulative",
  "date": "2026-05-19",
  "source": "NYT World",
  "url": "https://www.nytimes.com/2026/05/19/world/africa/ebola-outbreak-deaths-congo-who.html"
 },
 {
  "as_of": "2026-05-19",
  "outbreak": true,
  "metric": "deaths",
  "value": 130,
  "geography": "cross_border_total",
  "count_type": "cumulative",
  "date": "2026-05-19",
  "source": "NYT World",
  "url": "https://www.nytimes.com/2026/05/19/world/africa/ebola-outbreak-deaths-congo-who.html"
 },
 {
  "as_of": null,
  "outbreak": true,
  "metric": "deaths",
  "value": 131,
  "geography": "national_drc",
  "count_type": "cumulative",
  "date": "2026-05-19",
  "source": "France24",
  "url": "https://www.france24.com/en/rd-congo-sounds-alarm-over-ebola-outbreak"
 },
 {
  "as_of": null,
  "outbreak": true,
  "metric": "total_cases",
  "value": 500,
  "geography": "national_drc",
  "count_type": "cumulative",
  "date": "2026-05-19",
  "source": "France24",
  "url": "https://www.france24.com/en/rd-congo-sounds-alarm-over-ebola-outbreak"
 },
 {
  "as_of": "2026-07-21",
  "outbreak": true,
  "metric": "deaths",
  "value": 967,
  "geography": "national_drc",
  "count_type": "cumulative",
  "date": "2026-07-21",
  "source": "Google News - DR Congo (en)",
  "url": "https://news.google.com/rss/articles/CBMixwFBVV95cUxQMzcxcHZISmhVZkFxY0J1VlVxeGNXSGd6SldXMjN2Mm5EbFJoaDRCeXlRcUhSczA0SWJiSkw5MXFEUWw2UGJTVTU5UUVRSHlVR3YzVDktRVFwQVFuT1VORUExa1dZa1FKSGJLUC1DWFRVc0R3bEJGMVFVVWRzRERiT21SdnYzUHFkUEp5M3hfTmN4SXBMdFdSUDhmN0ozX0czOHlWWnlSbDJ6TFJZbTdpSmJVTmFRdXJ2UXlDTjdTOF9td1lRaWY4?oc=5"
 },
 {
  "as_of": null,
  "outbreak": true,
  "metric": "total_cases",
  "value": 3200,
  "geography": "national_drc",
  "count_type": "cumulative",
  "date": "2026-07-30",
  "source": "Google News - DR Congo (en)",
  "url": "https://news.google.com/rss/articles/CBMiygFBVV95cUxQVjhoM0dFaHZOWjFfdGhVcEh5ZEM0MlZvd2VSdkQzSkZHVVdVQ2gySjBpOXE2ZUxERWFVQ3RlVHA4aHhmeUpqVnBkQUk1QkRoMU5PUjctVjlPcV83RC1mcjFFMDJHb01HR0JqWnh0QzVOZC1GQ21YNmFmWGE5a0ZfbFUtRW9aTnN4bWZIYkdkMjczZ2hqaXEtbWptcHlpWEFpeHNFOTUyRkJNRlkzdXRLR0lxZ1lKT2F0bjlQNlg5eE5ZYjJZdlY4dDdn?oc=5"
 },
 {
  "as_of": null,
  "outbreak": true,
  "metric": "suspected_cases",
  "value": 906,
  "geography": "unclear",
  "count_type": "cumulative",
  "date": "2026-06-02",
  "source": "Dhaka Tribune",
  "url": "https://www.dhakatribune.com/world/africa/411574/who-reports-sharp-drop-in-suspected-ebola-cases"
 },
 {
  "as_of": null,
  "outbreak": true,
  "metric": "suspected_cases",
  "value": 116,
  "geography": "unclear",
  "count_type": "cumulative",
  "date": "2026-06-02",
  "source": "Dhaka Tribune",
  "url": "https://www.dhakatribune.com/world/africa/411574/who-reports-sharp-drop-in-suspected-ebola-cases"
 },
 {
  "as_of": null,
  "outbreak": true,
  "metric": "confirmed_cases",
  "value": 321,
  "geography": "national_drc",
  "count_type": "cumulative",
  "date": "2026-06-02",
  "source": "Dhaka Tribune",
  "url": "https://www.dhakatribune.com/world/africa/411574/who-reports-sharp-drop-in-suspected-ebola-cases"
 },
 {
  "as_of": null,
  "outbreak": true,
  "metric": "deaths",
  "value": 48,
  "geography": "national_drc",
  "count_type": "cumulative",
  "date": "2026-06-02",
  "source": "Dhaka Tribune",
  "url": "https://www.dhakatribune.com/world/africa/411574/who-reports-sharp-drop-in-suspected-ebola-cases"
 },
 {
  "as_of": null,
  "outbreak": true,
  "metric": "deaths",
  "value": 30,
  "geography": "subnational",
  "count_type": "cumulative",
  "date": "2026-06-19",
  "source": "Reuters Top News",
  "url": "https://news.google.com/rss/articles/CBMizgFBVV95cUxNX19TcGxUbWljTDFtQ2xQMS1KdDhteHduUjNHbW1nZndYeEoza2xnY0plc1p6bUNfbHItWHdmcURBTGI4OG1yUjVNZ0lOZmVCSllubkl6TUZjdC1SYVlqNmdYdnVBXzg1Qzd6bUxCdHV3NmM1cGtXWVNvNHJLVUJxNWtHWmNVbTRJeVhOZGoxLUxMZmJoVmllbUFYWVZtN2p1SFhlVXh1YlV5ajhQWUdtTVdlUG90SHF3UUs5VGswXzVfZ1NWdUJFcHdSRnI2Zw?oc=5"
 },
 {
  "as_of": null,
  "outbreak": false,
  "metric": "deaths",
  "value": 3124,
  "geography": "subnational",
  "count_type": "cumulative",
  "date": "2026-07-30",
  "source": "Google News - RDC (fr)",
  "url": "https://news.google.com/rss/articles/CBMitAFBVV95cUxQSklPNkJaX0Ryampwc3dMU1QxZVdiLXh3QTBtQUVEVjVDQ1U1MzBSYlBmSks0VzA4TGMtcDlzejdxS3JUeFdzZlh0YXA3QXRNY0NmNElkdWVWWnhQTVNlOHZKaGlWYjVFWWh3UFNFckxKWXhMbkt0cFlBXzMzT01GRDNGV213NzRlelRLdzI4MmpyVzkxVUlqNGZ1M3FvTlZkd29tRS14Mm9NRGNGcjdQMVVpUGg?oc=5"
 },
 {
  "as_of": null,
  "outbreak": true,
  "metric": "total_cases",
  "value": 3000,
  "geography": "national_drc",
  "count_type": "cumulative",
  "date": "2026-07-26",
  "source": "Google News - DR Congo (en)",
  "url": "https://news.google.com/rss/articles/CBMirwFBVV95cUxQTXB2SHZENTg5SFRjV3ZJaEx2VjNhaURCaGpUUTg2YW8tZDhrZk13NXdvNjdjQWRpMFkyZUpuVU1nVWtoSkhIOEduTDU3U0NQUzNUOUZYbEpYSV81SXBoWWFLT24yZTlzaGlKYkQtZlJDeXI5WURiVHhGbVlsbEJNZTk2WUhfS0xmSW1GaVZod3dack5pZ210VTNDeTVRa05TeGlkNlE5WDBTQXRwTldR?oc=5"
 },
 {
  "as_of": null,
  "outbreak": true,
  "metric": "deaths",
  "value": 130,
  "geography": "unclear",
  "count_type": "cumulative",
  "date": "2026-05-19",
  "source": "Africanews",
  "url": "http://www.africanews.com/2026/05/19/us-tightens-entry-rules-over-deadly-ebola-outbreak-in-congo/"
 },
 {
  "as_of": null,
  "outbreak": true,
  "metric": "deaths",
  "value": 600,
  "geography": "national_drc",
  "count_type": "cumulative",
  "date": "2026-07-20",
  "source": "Google News - RDC (fr)",
  "url": "https://news.google.com/rss/articles/CBMigwNBVV95cUxQMW5RTUx2ZE45SW9TdVRweUxZakZ1LWVlYURrWlVHNWVsMDgydVl4cU9ZRGNwRW4tNkdhQnU2WGxJc2llbjFFWkRabVU4dmFnenVJSUdLeDFrVmNKM09WVVY4c1F1emhaVEVKWmhncF9SZExNMDllU3dRTlJXVDZwMFI4YTIxNTA3LTJlRGRETWhLUDhqcXp0cHpQMWJiVGo3cmd1WEJmNWlvOHdseWRuMGc3NEpPazJ5WlpFa0JxNTVlVnZfV2FZWFYxUDdWY2ZfN2FOQ1RMZ1dNQ0tuZmluNHJIWm9HN1FKcEpXc2pFSHlVZlhPMVZWVnJOd3hOOFZVb0FSZmNsY1IwTENmckZ6NGFyXzVyM2RVSWNJeVdadkd5cVNQSWUzVDUzUmtmaW1GM3QyMHFOYjQtLUYxWUNMaHBEdFVPTkk5UUtvZUtMUTlwT1BNMG04QXpiMENRem5uRnYxQVE1MERVektvalZFQXFGb205cFhCbEFlZThZUllCc0U?oc=5"
 },
 {
  "as_of": null,
  "outbreak": true,
  "metric": "deaths",
  "value": 1500,
  "geography": "national_drc",
  "count_type": "cumulative",
  "date": "2026-07-30",
  "source": "TASS English",
  "url": "https://tass.com/society/2167235"
 },
 {
  "as_of": null,
  "outbreak": true,
  "metric": "deaths",
  "value": 500,
  "geography": "national_drc",
  "count_type": "cumulative",
  "date": "2026-07-06",
  "source": "Google News - RDC (fr)",
  "url": "https://news.google.com/rss/articles/CBMikwFBVV95cUxOY3ItODJvdmdTbHhTcVdJUjBNbkl3QVFXQVk0d3EtNEoxZG5QMm1lUVdkMklvZVpERHNqbHFhZmFaSkRadEotd0RfM0N2a3pUb3p0cHR2a2lKWHJYenhmQUNyNGhqTGFfU3cteDUwY21BbkNmNklCamVsbTljOEc0N1ZSY2Y0R000a3lBenRHa3cyVUE?oc=5"
 },
 {
  "as_of": null,
  "outbreak": true,
  "metric": "deaths",
  "value": 131,
  "geography": "national_drc",
  "count_type": "cumulative",
  "date": "2026-05-20",
  "source": "AllAfrica Latest",
  "url": "https://allafrica.com/stories/202605200001.html"
 },
 {
  "as_of": null,
  "outbreak": true,
  "metric": "suspected_cases",
  "value": 500,
  "geography": "national_drc",
  "count_type": "cumulative",
  "date": "2026-05-20",
  "source": "AllAfrica Latest",
  "url": "https://allafrica.com/stories/202605200001.html"
 },
 {
  "as_of": "2026-05-31",
  "outbreak": true,
  "metric": "confirmed_cases",
  "value": 263,
  "geography": "cross_border_total",
  "count_type": "cumulative",
  "date": "2026-05-31",
  "source": "Reuters Top News",
  "url": "https://news.google.com/rss/articles/CBMi4gFBVV95cUxQZ1JnY0kyR2Y5cXQ5N3pNSFhQRmFldk11djBqTXhJTVVyNTV4dGdCSXpuNVRTVVhOYkUxWGdBdVFFTmlva0g0c05lcndjSERIdnRXZVl6ckpDX2dvZElnLURDT2FaWlZRTjlybExnNExqYVpCSnp0MEptZWVDMy14aHdmaGVzVWlFbmdTX3lYQVdqcng2MkZOd1JuNFRLclo1aHJyUnRQWVhmbzM0NzZKRGM2d1RVakJoWnZ0eVl4T0FBUkpfT3p5NmlWMTVzOVVQQm55NktSdS1Qc0JwTDF6SWVR?oc=5"
 },
 {
  "as_of": "2026-05-31",
  "outbreak": true,
  "metric": "deaths",
  "value": 43,
  "geography": "cross_border_total",
  "count_type": "cumulative",
  "date": "2026-05-31",
  "source": "Reuters Top News",
  "url": "https://news.google.com/rss/articles/CBMi4gFBVV95cUxQZ1JnY0kyR2Y5cXQ5N3pNSFhQRmFldk11djBqTXhJTVVyNTV4dGdCSXpuNVRTVVhOYkUxWGdBdVFFTmlva0g0c05lcndjSERIdnRXZVl6ckpDX2dvZElnLURDT2FaWlZRTjlybExnNExqYVpCSnp0MEptZWVDMy14aHdmaGVzVWlFbmdTX3lYQVdqcng2MkZOd1JuNFRLclo1aHJyUnRQWVhmbzM0NzZKRGM2d1RVakJoWnZ0eVl4T0FBUkpfT3p5NmlWMTVzOVVQQm55NktSdS1Qc0JwTDF6SWVR?oc=5"
 },
 {
  "value": 2400,
  "count_type": "cumulative",
  "as_of": "2026-07-21",
  "metric": "total_cases",
  "outbreak": true,
  "geography": "national_drc",
  "date": "2026-07-21",
  "source": "Google News - RDC (fr)",
  "url": "2026-07-21T13:58:07#36d1ecd9d4dd"
 },
 {
  "value": 1000,
  "geography": "national_drc",
  "metric": "deaths",
  "count_type": "cumulative",
  "as_of": "2026-07-21",
  "outbreak": true,
  "date": "2026-07-21",
  "source": "Google News - RDC (fr)",
  "url": "2026-07-21T13:58:07#36d1ecd9d4dd"
 },
 {
  "as_of": null,
  "outbreak": true,
  "metric": "deaths",
  "value": 400,
  "geography": "national_drc",
  "count_type": "cumulative",
  "date": "2026-07-03",
  "source": "Google News - DR Congo (en)",
  "url": "https://news.google.com/rss/articles/CBMipgFBVV95cUxQWnY3M0plNDFFR0U2bVdsanBla25nSGo3cV9lUWZkTmstek5CLS00bjI2YXB1cFVPM1ZLQUpHVDh5T3VaQVVlRjlrWW56R3AzbW1qYlFpYlNoSkttWXZPR0Vnb0NIOUJlWndITXBncnVxbWFwNm1YSEVMR0ZGQzh5YlpsdzhTYlBfQ3diTWZrZ3JYcjh4eDZfVFV6RU9HYUFNNGhiQ1dB?oc=5"
 },
 {
  "as_of": "2026-07-23",
  "outbreak": true,
  "metric": "deaths",
  "value": 1000,
  "geography": "cross_border_total",
  "count_type": "cumulative",
  "date": "2026-07-23",
  "source": "Google News - Kivu/M23 (fr)",
  "url": "https://news.google.com/rss/articles/CBMirwFBVV95cUxObmJ1VXo5Mm5sVFl4dnZEUEM3UmpFMVk3NHhQY0JRY08xc3BQWlEzV2l1YWhqWFlNM1pUSHkxb0R0OVppdHhScF9IOHp1bGdadUxyUGVXRjRDWVk1U3lEZFlnZlV5cjhRdEpBMVphMlJsd1J1ZzZvWnRTQ0VWbDJodm1KOG12VzgxczR2a0ZyNkhoOFNpTmk4UmNyUzQ3QnpETnZmb25VYkVRaFFxZ3Jr?oc=5"
 },
 {
  "as_of": "2026-06-08",
  "outbreak": true,
  "metric": "deaths",
  "value": 86,
  "geography": "subnational",
  "count_type": "cumulative",
  "date": "2026-06-08",
  "source": "France24 French",
  "url": "https://www.france24.com/fr/vid%C3%A9o/20260608-ebola-en-rd-congo-la-commissaire-europ%C3%A9enne-hadja-lahbib-visite-bunia"
 },
 {
  "as_of": "2026-06-08",
  "outbreak": true,
  "metric": "confirmed_cases",
  "value": 488,
  "geography": "subnational",
  "count_type": "cumulative",
  "date": "2026-06-08",
  "source": "France24 French",
  "url": "https://www.france24.com/fr/vid%C3%A9o/20260608-ebola-en-rd-congo-la-commissaire-europ%C3%A9enne-hadja-lahbib-visite-bunia"
 },
 {
  "as_of": null,
  "outbreak": true,
  "metric": "deaths",
  "value": 88,
  "geography": "national_drc",
  "count_type": "cumulative",
  "date": "2026-05-17",
  "source": "Bangkok Post",
  "url": "https://www.bangkokpost.com/world/3256399/who-declares-international-emergency-as-ebola-outbreak-kills-88-in-dr-congo"
 },
 {
  "as_of": null,
  "outbreak": true,
  "metric": "deaths",
  "value": 600,
  "geography": "national_drc",
  "count_type": "cumulative",
  "date": "2026-07-09",
  "source": "Google News - DR Congo (en)",
  "url": "https://news.google.com/rss/articles/CBMi1gFBVV95cUxNa1VSamN6OU5iLTlOckl4MmRsRXg2U3VNeWxwY0wzQngwbDMxMVV5cExWU1phSDY0VFFvZ3dlUWlnREtkUVBwV3dEV2VTRFFwOG10ZUhXclFYNWhTMWVhWFZTNVU1WTZuemw1aGFieHduUUM3TDlKcHZvWDB6N3NwTVI0NUpTQjlIUC1jckszLXVLRzN3Yld0RGEwVlRLaldabW9wNDI4bE0xYXFXdDVUX2V6VE5wRmNoYkdxQ2R1dENWSi1ScWwxSFJOSExielM0djUybUVn0gHbAUFVX3lxTE52bDJmMVpUUTJuRTFUMFVIQ2E4WGM3MkVhNHpHbzZ4RTN3V1NoSlpkNHJWNTZMX2hpNnZIS2hPVjlMWkdSWmkzbTQxVDVDSWpzRlBaYXAzQnFuWnM0T2N6b1pweWVoejBnNWpDOTZJX0FZeU5ibXhfRGFHV1lwQ2UzM0p4dlhVRVEyN3o2NGdFZklpMnF6U0VaTVlYaUl6YlJja1VManA3a3d5S2Y0WFE2SW4zTnhqRnNSQVdRQ2VHbFNNZ25JdExtYkc1Z2JJMFVYZW9faVZtakg2VQ?oc=5"
 },
 {
  "value": 1000,
  "outbreak": true,
  "geography": "cross_border_total",
  "as_of": "2026-07-22",
  "count_type": "cumulative",
  "metric": "deaths",
  "date": "2026-07-22",
  "source": "Google News - DR Congo (en)",
  "url": "2026-07-22T13:48:27#847f7a9bec49"
 },
 {
  "as_of": null,
  "outbreak": true,
  "metric": "deaths",
  "value": 500,
  "geography": "national_drc",
  "count_type": "cumulative",
  "date": "2026-07-08",
  "source": "Google News - RDC (fr)",
  "url": "https://news.google.com/rss/articles/CBMi3gFBVV95cUxNaDhsa2pYRzhCdDBIeEVwYllrYzRGUm5ZaERrUEJ1YVp2Vm1qSWItbHhqbWZYa3lvemhfVktnSFF3MV84akpfcW5GOGktQ3dQdGJteklESzBMNXM3bVRuMXJLcFpRUlpoOGR1SkgwZ016ajVMU3RvNG5ZX2tvQVYxSS1pNThZTUJxMHNrWDRYLUhQNVRTY1dnZFRtc1hyQ3NXU2ItNnlSSFkzaU51WlJudlBRcjVUclgwdkNHTHJ1YUtCTUhhdkxkNTR6NHdSbnU5VXJ1QmpIanBDeWZQY3c?oc=5"
 },
 {
  "as_of": null,
  "outbreak": true,
  "metric": "deaths",
  "value": 400,
  "geography": "national_drc",
  "count_type": "cumulative",
  "date": "2026-07-03",
  "source": "Africanews",
  "url": "http://www.africanews.com/2026/07/03/ebola-ramaphosa-urges-solidarity-with-congo-in-visit-to-kinshasa/"
 },
 {
  "as_of": "2026-07-28",
  "outbreak": true,
  "metric": "total_cases",
  "value": 3200,
  "geography": "national_drc",
  "count_type": "cumulative",
  "date": "2026-07-28",
  "source": "AP News",
  "url": "https://news.google.com/rss/articles/CBMie0FVX3lxTE1Sb2MwRmhBLThYbGx2TG44dzBqcjh5YkQxVkhCRVNyVVRUcVRjbzgtVDVWNGpmVFNxcHJIZUpWU3BOQjZkVFhjQW9qMEZ3Vi0xcnoyT215b1lXM1RFdzFJdi1sNFJpeVh1WFk2UGVKLVJUeXZ1bVZ0NjJmcw?oc=5"
 },
 {
  "as_of": null,
  "outbreak": true,
  "metric": "deaths",
  "value": 304,
  "geography": "national_drc",
  "count_type": "cumulative",
  "date": "2026-06-26",
  "source": "France24 French",
  "url": "https://www.france24.com/fr/afrique/20260626-voyageur-atteint-ebola-air-france-interruption-vols-paris-kinshasa-reprise-samedi"
 },
 {
  "as_of": null,
  "outbreak": true,
  "metric": "deaths",
  "value": 1000,
  "geography": "national_drc",
  "count_type": "cumulative",
  "date": "2026-07-22",
  "source": "Google News - RDC (fr)",
  "url": "https://news.google.com/rss/articles/CBMiswFBVV95cUxNRnpYcF82VmI4T3d0RE9fQWdIM2RnSmJ3QS00YWlha0ppY2NNUVh0T29STHFQRndSbTlWMEZ5ZVYxb3czSVk3bnRSbWhyazN5b3VpbUtudHRmOEJyVHhETnp3ZTV6d3lUcmdtZE84ckxTN2MtUmdLQWUtS1lneWpWR2QzQjJSaHJWRy1OWDJlSHZab3Y1Vjd0RlIyUFNnVlZNTVdfUXIxX2ZEQ2Q0UFRNeU5oSQ?oc=5"
 },
 {
  "as_of": "2026-07-22",
  "outbreak": true,
  "metric": "confirmed_cases",
  "value": 2473,
  "geography": "national_drc",
  "count_type": "cumulative",
  "date": "2026-07-22",
  "source": "Google News - RDC (fr)",
  "url": "https://news.google.com/rss/articles/CBMiU0FVX3lxTE83cW1tcnpzMDJfLUV4Q1dFakNVTjk5RVRpOWcxcWJBcC15cVltWTV0bnYtbUhKUmx0ZmJ0QjZ6S2FySTRHemhtY29adVd3cWdPVjJV?oc=5"
 },
 {
  "as_of": "2026-07-22",
  "outbreak": true,
  "metric": "deaths",
  "value": 999,
  "geography": "national_drc",
  "count_type": "cumulative",
  "date": "2026-07-22",
  "source": "Google News - RDC (fr)",
  "url": "https://news.google.com/rss/articles/CBMiU0FVX3lxTE83cW1tcnpzMDJfLUV4Q1dFakNVTjk5RVRpOWcxcWJBcC15cVltWTV0bnYtbUhKUmx0ZmJ0QjZ6S2FySTRHemhtY29adVd3cWdPVjJV?oc=5"
 },
 {
  "as_of": null,
  "outbreak": true,
  "metric": "total_cases",
  "value": 600,
  "geography": "cross_border_total",
  "count_type": "cumulative",
  "date": "2026-05-21",
  "source": "AllAfrica Latest",
  "url": "https://allafrica.com/stories/202605210009.html"
 },
 {
  "as_of": null,
  "outbreak": true,
  "metric": "deaths",
  "value": 130,
  "geography": "cross_border_total",
  "count_type": "cumulative",
  "date": "2026-05-21",
  "source": "AllAfrica Latest",
  "url": "https://allafrica.com/stories/202605210009.html"
 },
 {
  "geography": "national_drc",
  "count_type": "cumulative",
  "metric": "total_cases",
  "value": 3973,
  "as_of": "2026-08-06",
  "outbreak": true,
  "date": "2026-08-06",
  "source": "Google News - DR Congo (en)",
  "url": "https://news.google.com/rss/articles/CBMiqgFBVV95cUxQdWNXZml3MjE0VUJqVGFnWUd1MmhPd0lsUi1oeDZzd01lSGFodmJvNGw2eGpGNDNUMlBwU1ZDOEdiVEtXRzRLVEZGQU1JdjJUNHVwMnVwUDRjRkFmUjRZXzhFM3Rmb0x0a0NkNWxBbFFFMTNXbUs4YWNKZFFHSG5OV0dKMHVMM00zVy1vZDNFYTlfWkVpRS1naFlHWjlUMlZIWW9jbm9aeXA5Zw?oc=5"
 },
 {
  "metric": "vaccinated",
  "count_type": "unclear",
  "as_of": null,
  "value": 16000,
  "outbreak": true,
  "geography": "national_drc",
  "date": "2026-08-22",
  "source": "Google News - DR Congo (en)",
  "url": "https://news.google.com/rss/articles/CBMiZ0FVX3lxTE1EeFdTSWhYazFubFkwcUI3NWtocW1QYU1RYUlUYXZRZmpNM1kzbEdtU3NsLWVmNEFWZmVTUVdBNjAzamlaVzZBTnR2VlV6UVpYYWRRdUhBVm5aWm5qSF9YODRYdlFoMHc?oc=5"
 },
 {
  "value": 2400,
  "outbreak": true,
  "metric": "total_cases",
  "as_of": "2026-07-22",
  "count_type": "cumulative",
  "geography": "national_drc",
  "date": "2026-07-22",
  "source": "Google News - DR Congo (en)",
  "url": "2026-07-22T13:23:45#5934402ceadf"
 },
 {
  "as_of": null,
  "outbreak": true,
  "metric": "total_cases",
  "value": 3000,
  "geography": "national_drc",
  "count_type": "cumulative",
  "date": "2026-07-26",
  "source": "Google News - DR Congo (en)",
  "url": "https://news.google.com/rss/articles/CBMijgFBVV95cUxNcUpDUWpnSWI5YURYSURROHVTYjVRaERKTGJ4WDVtTUphd3hmYWMyYnVHTF9FbTVjNlFYWFVNQXFmczQ0MU5iaTgydG0xS0tiTGh6M1k2R01OMmlod2JPY2lKZVByLXo0X3RfeHVtTmdNRnN2VG95Zjhta2Z1aXRjeF9jWEJqZlJVQ2l1VER3?oc=5"
 },
 {
  "as_of": null,
  "outbreak": true,
  "metric": "deaths",
  "value": 300,
  "geography": "national_drc",
  "count_type": "cumulative",
  "date": "2026-06-26",
  "source": "Google News - DR Congo (en)",
  "url": "https://news.google.com/rss/articles/CBMihwFBVV95cUxNZUJldUtWQlN0NDZVZktMRFZwZkExVXdjRzQwRkVrRDdac3plVld2azBWQzVaQkhLdXpqbU81VGtqYVVvZDV2d1ZWblZpZV95T01Xc2NYMDNhYmxQZnFpa0lZREFzYVVLOXIxRld6alk4eklwa05LcFlhYThmamttYVkyaWFWdWc?oc=5"
 },
 {
  "count_type": "cumulative",
  "value": 3075,
  "outbreak": true,
  "as_of": "2026-07-27",
  "metric": "confirmed_cases",
  "geography": "national_drc",
  "date": "2026-07-27",
  "source": "Google News - RDC (fr)",
  "url": "2026-07-27T06:57:33#dbcd2fee9e25"
 },
 {
  "metric": "deaths",
  "outbreak": true,
  "as_of": "2026-07-27",
  "value": 1354,
  "count_type": "cumulative",
  "geography": "national_drc",
  "date": "2026-07-27",
  "source": "Google News - RDC (fr)",
  "url": "2026-07-27T06:57:33#dbcd2fee9e25"
 },
 {
  "as_of": null,
  "outbreak": true,
  "metric": "deaths",
  "value": 700,
  "geography": "national_drc",
  "count_type": "cumulative",
  "date": "2026-07-14",
  "source": "France24 French",
  "url": "https://www.france24.com/fr/vid%C3%A9o/20260714-ebola-en-rdc-les-employ%C3%A9s-d-un-centre-de-traitement-en-gr%C3%A8ve-%C3%A0-rwampara"
 },
 {
  "as_of": null,
  "outbreak": true,
  "metric": "total_cases",
  "value": 2000,
  "geography": "national_drc",
  "count_type": "cumulative",
  "date": "2026-07-14",
  "source": "France24 French",
  "url": "https://www.france24.com/fr/vid%C3%A9o/20260714-ebola-en-rdc-les-employ%C3%A9s-d-un-centre-de-traitement-en-gr%C3%A8ve-%C3%A0-rwampara"
 },
 {
  "value": 1000,
  "geography": "cross_border_total",
  "as_of": "2026-07-22",
  "metric": "deaths",
  "outbreak": true,
  "count_type": "cumulative",
  "date": "2026-07-22",
  "source": "Google News - DR Congo (en)",
  "url": "2026-07-22T18:11:19#118d5004a6f9"
 },
 {
  "metric": "deaths",
  "count_type": "cumulative",
  "geography": "national_drc",
  "as_of": null,
  "value": 2400,
  "outbreak": true,
  "date": "2026-08-20",
  "source": "Google News - RDC (fr)",
  "url": "https://news.google.com/rss/articles/CBMiugFBVV95cUxNZXJlM0xmYXVhc2UzUEk2c0p4cGpidGYxQVpVVDJZVE5aZXhuemMxdktUY1lTUjM0TGJDRmlwOE1SandvbUNMWTBYRVVwX3JJQmhBdlNqai1PcmJlWGswQ0pBa1lwTzhNa242QWp0d2FSRV90QWlVLWRrSXFNRGg3RGpqLUg3LTBuQWNrR29BUUpoSXBwMWhBN08ybHlyT0I2U3JPQmJ1MnN1ZmlpODZTN1RQUlljdndteWfSAboBQVVfeXFMTWVyZTNMZmF1YXNlM1BJNnNKeHBqYnRmMUFaVVQyWVROWmV4bnpjMXZLVGNZU1IzNExiQ0ZpcDhNUmp3b21DTFkwWEVVcF9ySUJoQXZTamotT3JiZVhrMENKQWtZcE84TWtuNkFqdHdhUkVfdEFpVS1ka0lxTURoN0Rqai1INy0wbkFja0dvQVFKaElwcDFoQTdPMmx5ck9CNlNyT0JidTJzdWZpaTg2UzdUUFJZY3Z3bXln?oc=5"
 },
 {
  "as_of": null,
  "outbreak": true,
  "metric": "suspected_cases",
  "value": 1000,
  "geography": "national_drc",
  "count_type": "unclear",
  "date": "2026-05-27",
  "source": "South China Morning Post",
  "url": "https://www.scmp.com/news/world/africa/article/3355083/uganda-closes-border-dr-congo-cases-rare-ebola-type-surge?utm_source=rss_feed"
 },
 {
  "as_of": null,
  "outbreak": true,
  "metric": "deaths",
  "value": 360,
  "geography": "national_drc",
  "count_type": "cumulative",
  "date": "2026-06-30",
  "source": "Africanews",
  "url": "http://www.africanews.com/2026/06/30/ebola-outbreak-in-dr-congo-spreads-to-fourth-province/"
 },
 {
  "as_of": null,
  "outbreak": true,
  "metric": "confirmed_cases",
  "value": 1274,
  "geography": "national_drc",
  "count_type": "cumulative",
  "date": "2026-06-30",
  "source": "Africanews",
  "url": "http://www.africanews.com/2026/06/30/ebola-outbreak-in-dr-congo-spreads-to-fourth-province/"
 },
 {
  "as_of": null,
  "outbreak": true,
  "metric": "deaths",
  "value": 500,
  "geography": "national_drc",
  "count_type": "cumulative",
  "date": "2026-07-06",
  "source": "Google News - RDC (fr)",
  "url": "https://news.google.com/rss/articles/CBMijgFBVV95cUxOVmxRZFFmajB3TVhmVUVpVkxCVEY1ZnotWVh2ZzBEZDNHcGJ6LWx2YktRUzFUcjNoa1g2YVZ3UERhSG5OYUFiMk1RZVZkM2VzRC0xQUJwTHQ3U0Y3VERsZmNsZ0ZtRzFfX0s2c2ZVS195U0dPM1NXZXZuSWtsY1VzU0RzZG9XdEh5SFhRVktR?oc=5"
 },
 {
  "as_of": null,
  "outbreak": true,
  "metric": "total_cases",
  "value": 120,
  "geography": "national_drc",
  "count_type": "cumulative",
  "date": "2026-05-29",
  "source": "Africanews",
  "url": "http://www.africanews.com/2026/05/29/race-against-ebola-unicef-who-and-eu-rush-aid-to-congo/"
 },
 {
  "metric": "deaths",
  "geography": "national_drc",
  "as_of": "2026-07-20",
  "value": 930,
  "outbreak": true,
  "count_type": "cumulative",
  "date": "2026-07-20",
  "source": "Google News - DR Congo (en)",
  "url": "2026-07-20T06:58:01#77853a52402a"
 },
 {
  "as_of": null,
  "outbreak": true,
  "metric": "deaths",
  "value": 177,
  "geography": "national_drc",
  "count_type": "cumulative",
  "date": "2026-05-22",
  "source": "Le Monde International",
  "url": "https://www.lemonde.fr/videos/video/2026/05/22/ebola-en-rdc-pourquoi-cette-epidemie-est-elle-si-inquietante_6692328_1669088.html"
 },
 {
  "as_of": null,
  "outbreak": true,
  "metric": "suspected_cases",
  "value": 750,
  "geography": "national_drc",
  "count_type": "cumulative",
  "date": "2026-05-22",
  "source": "Le Monde International",
  "url": "https://www.lemonde.fr/videos/video/2026/05/22/ebola-en-rdc-pourquoi-cette-epidemie-est-elle-si-inquietante_6692328_1669088.html"
 },
 {
  "as_of": null,
  "outbreak": true,
  "metric": "suspected_cases",
  "value": 906,
  "geography": "national_drc",
  "count_type": "cumulative",
  "date": "2026-05-29",
  "source": "ABC Australia",
  "url": "https://www.abc.net.au/news/2026-05-29/world-health-organization-update-ebola-case-numbers/106739752"
 },
 {
  "as_of": null,
  "outbreak": true,
  "metric": "deaths",
  "value": 223,
  "geography": "national_drc",
  "count_type": "cumulative",
  "date": "2026-05-29",
  "source": "ABC Australia",
  "url": "https://www.abc.net.au/news/2026-05-29/world-health-organization-update-ebola-case-numbers/106739752"
 },
 {
  "as_of": null,
  "outbreak": true,
  "metric": "confirmed_cases",
  "value": 9,
  "geography": "national_uganda",
  "count_type": "cumulative",
  "date": "2026-05-29",
  "source": "ABC Australia",
  "url": "https://www.abc.net.au/news/2026-05-29/world-health-organization-update-ebola-case-numbers/106739752"
 },
 {
  "outbreak": true,
  "metric": "deaths",
  "geography": "national_drc",
  "count_type": "cumulative",
  "as_of": "2026-07-27",
  "value": 1300,
  "date": "2026-07-27",
  "source": "France24 French",
  "url": "2026-07-27T16:28:53#4678c2c18460"
 },
 {
  "as_of": null,
  "outbreak": true,
  "metric": "deaths",
  "value": 160,
  "geography": "national_drc",
  "count_type": "cumulative",
  "date": "2026-05-22",
  "source": "France24 French",
  "url": "https://www.france24.com/fr/%C3%A9missions/journal-de-l-afrique/20260522-virus-d-ebola-en-rd-congo-la-riposte-s-organise-les-rassemblements-interdits"
 },
 {
  "as_of": null,
  "outbreak": true,
  "metric": "suspected_cases",
  "value": 1100,
  "geography": "cross_border_total",
  "count_type": "cumulative",
  "date": "2026-06-01",
  "source": "Japan Times",
  "url": "https://www.japantimes.co.jp/news/2026/06/01/world/africa-cdc-ebola-congo-uganda/"
 },
 {
  "as_of": "2026-05-31",
  "outbreak": true,
  "metric": "confirmed_cases",
  "value": 263,
  "geography": "cross_border_total",
  "count_type": "cumulative",
  "date": "2026-06-01",
  "source": "Japan Times",
  "url": "https://www.japantimes.co.jp/news/2026/06/01/world/africa-cdc-ebola-congo-uganda/"
 },
 {
  "as_of": "2026-05-31",
  "outbreak": true,
  "metric": "deaths",
  "value": 43,
  "geography": "cross_border_total",
  "count_type": "cumulative",
  "date": "2026-06-01",
  "source": "Japan Times",
  "url": "https://www.japantimes.co.jp/news/2026/06/01/world/africa-cdc-ebola-congo-uganda/"
 },
 {
  "as_of": null,
  "outbreak": true,
  "metric": "deaths",
  "value": 65,
  "geography": "national_drc",
  "count_type": "cumulative",
  "date": "2026-05-15",
  "source": "AP News",
  "url": "https://news.google.com/rss/articles/CBMilAFBVV95cUxPUmJrcDhBR2lUUkh2UUk0OUlVc1VJUTE0Q29GTFVyVTJBanRGSjdBdzdobHVhc2w5ckxIeWJxV1hpMzVZajB1VzZqcEVCcE9YbVJ1Q0xFVHMzdlFSRGxKakdtd2FPOHlYWjltUEpOUUNPV1hja2lFcmM1Sy1QMlJyTkdkbl9YTy1palVCTksxWW9abFlx?oc=5"
 },
 {
  "as_of": null,
  "outbreak": true,
  "metric": "deaths",
  "value": 500,
  "geography": "national_drc",
  "count_type": "cumulative",
  "date": "2026-07-07",
  "source": "Google News - DR Congo (en)",
  "url": "https://news.google.com/rss/articles/CBMi0AFBVV95cUxQTGg1UFhXWFFvMHNvZU94V3ptLVpucndqTlZER1ZPcnE2eXV6OThSRUV3WUM2ZmYyRmpMNXFVdml0RVpoQkJiOExyVWNtd3hFN3lydUdFa2FRYWpieGlNZEozRWZJOTlQVEVsQmVLd0x3dHZGN3FKbFB5RzlXbUg1SkFNVjdLd1FMLUROdEJaUkMwSXg0MXZ5YmN2azNSTEVreFdRVjVSRUNwLTZOaURNbV9ITEp3cVZWcE1XMjREXzZqOHRoV25GQ3A0Rm02MVpJ?oc=5"
 },
 {
  "as_of": "2026-07-23",
  "outbreak": true,
  "metric": "deaths",
  "value": 1000,
  "geography": "cross_border_total",
  "count_type": "cumulative",
  "date": "2026-07-23",
  "source": "Google News - RDC (fr)",
  "url": "https://news.google.com/rss/articles/CBMi9wFBVV95cUxNUkxYVEJpX1g0Z3VMa1BULTkzcmxEVEpVU0xaZ2wwR0IyUnZ3Vm9lWUR0dm1ZNUhFZ3czOXFEc3hqOW5CdUhBLU1IVGp5TjBocUdPSEhPaTI4VUtJM29kaGRCQ3JyQVBjZmZuMFA0WWVZdXdUSkp4M09HV1lIX0M5QkFYN1RsaERQWjBTQkxHRXB2aW0zeV9XN2ltQzlXY2xkd2JKYzZjbnZpcFptZEJJc2hjZHVjdDEwNk95bzVoZm80aXMyMVgxeWdDcU9FQ253aDRvV2VRNGUtblk4NWpnOTBCQWxvRG5odFRhVElFbXExODlGOURv?oc=5"
 },
 {
  "as_of": "2026-07-10",
  "outbreak": true,
  "metric": "confirmed_cases",
  "value": 1759,
  "geography": "national_drc",
  "count_type": "cumulative",
  "date": "2026-07-10",
  "source": "AllAfrica Latest",
  "url": "https://allafrica.com/stories/202607100208.html"
 },
 {
  "as_of": "2026-07-10",
  "outbreak": true,
  "metric": "deaths",
  "value": 600,
  "geography": "national_drc",
  "count_type": "cumulative",
  "date": "2026-07-10",
  "source": "AllAfrica Latest",
  "url": "https://allafrica.com/stories/202607100208.html"
 },
 {
  "as_of": "2026-07-10",
  "outbreak": true,
  "metric": "total_cases",
  "value": 20,
  "geography": "national_uganda",
  "count_type": "cumulative",
  "date": "2026-07-10",
  "source": "AllAfrica Latest",
  "url": "https://allafrica.com/stories/202607100208.html"
 },
 {
  "as_of": "2026-07-10",
  "outbreak": true,
  "metric": "deaths",
  "value": 2,
  "geography": "national_uganda",
  "count_type": "cumulative",
  "date": "2026-07-10",
  "source": "AllAfrica Latest",
  "url": "https://allafrica.com/stories/202607100208.html"
 },
 {
  "as_of": "2026-07-10",
  "outbreak": true,
  "metric": "recovered",
  "value": 17,
  "geography": "national_uganda",
  "count_type": "cumulative",
  "date": "2026-07-10",
  "source": "AllAfrica Latest",
  "url": "https://allafrica.com/stories/202607100208.html"
 },
 {
  "as_of": "2026-07-27",
  "outbreak": true,
  "metric": "total_cases",
  "value": 3000,
  "geography": "national_drc",
  "count_type": "cumulative",
  "date": "2026-07-27",
  "source": "Google News - RDC (fr)",
  "url": "https://news.google.com/rss/articles/CBMiuwFBVV95cUxNRmNEWG9uQzJrYmdrTW03LXFMOWVuNk13RUhzQVFESEVlaHRNalVncnJCTXZ5czNHU3QwUWVnMjhFOGhNem5NdXBOdmJ2REhmMjJfTmszVXBoSEllbWNmTmdPcHBjc1VqcDBmVnp0S0ZOT1BUUnFYVUtqeGZHaWljZDZhUTVFSW00emk0aGlnV2dHMlpYZU4zamVhTnlkTUo5SFU1RTQ2S3VKUFpEaDBqdEhoa2R6TjZTQlU40gG7AUFVX3lxTE1GY0RYb25DMmtiZ2tNbTctcUw5ZW42TXdFSHNBUURIRWVodE1qVWdyckJNdnlzM0dTdDBRZWcyOEU4aE16bk11cE52YnZESGYyMl9OazNVcGhISWVtY2ZOZ09wcGNzVWpwMGZWenRLRk5PUFRScVhVS2p4ZkdpaWNkNmFRNUVJbTR6aTRoaWdXZ0cyWlhlTjNqZWFOeWRNSjlIVTVFNDZLdUpQWkRoMGp0SGhrZHpONlNCVTg?oc=5"
 },
 {
  "as_of": "2026-07-27",
  "outbreak": true,
  "metric": "deaths",
  "value": 1350,
  "geography": "national_drc",
  "count_type": "cumulative",
  "date": "2026-07-27",
  "source": "Google News - RDC (fr)",
  "url": "https://news.google.com/rss/articles/CBMiuwFBVV95cUxNRmNEWG9uQzJrYmdrTW03LXFMOWVuNk13RUhzQVFESEVlaHRNalVncnJCTXZ5czNHU3QwUWVnMjhFOGhNem5NdXBOdmJ2REhmMjJfTmszVXBoSEllbWNmTmdPcHBjc1VqcDBmVnp0S0ZOT1BUUnFYVUtqeGZHaWljZDZhUTVFSW00emk0aGlnV2dHMlpYZU4zamVhTnlkTUo5SFU1RTQ2S3VKUFpEaDBqdEhoa2R6TjZTQlU40gG7AUFVX3lxTE1GY0RYb25DMmtiZ2tNbTctcUw5ZW42TXdFSHNBUURIRWVodE1qVWdyckJNdnlzM0dTdDBRZWcyOEU4aE16bk11cE52YnZESGYyMl9OazNVcGhISWVtY2ZOZ09wcGNzVWpwMGZWenRLRk5PUFRScVhVS2p4ZkdpaWNkNmFRNUVJbTR6aTRoaWdXZ0cyWlhlTjNqZWFOeWRNSjlIVTVFNDZLdUpQWkRoMGp0SGhrZHpONlNCVTg?oc=5"
 },
 {
  "as_of": null,
  "outbreak": true,
  "metric": "deaths",
  "value": 1000,
  "geography": "national_drc",
  "count_type": "cumulative",
  "date": "2026-07-23",
  "source": "AP News",
  "url": "https://news.google.com/rss/articles/CBMikgFBVV95cUxPWGZTeFNodFcyOE1BSGRvRkhkVzNxYXV3RVVRWkh2VXQxdFB1MFRRZXlBMjJoTWdDbVExekJyWUtGajFEWDJ2V3BaRkNxSXdVQ3U5Wm5wRU5fenZpWlNwNGtjekJZX2tKRzZ1ZmdCY0dnYVpLN3REd0tIX2o0clM5N0p3dHpGV0pUb1RXYXpVX19HUQ?oc=5"
 },
 {
  "as_of": null,
  "outbreak": true,
  "metric": "total_cases",
  "value": 2000,
  "geography": "national_drc",
  "count_type": "cumulative",
  "date": "2026-07-16",
  "source": "Taipei Times",
  "url": "https://www.taipeitimes.com/News/world/archives/2026/07/16/2003860842"
 },
 {
  "as_of": "2026-06-16",
  "outbreak": true,
  "metric": "confirmed_cases",
  "value": 837,
  "geography": "national_drc",
  "count_type": "cumulative",
  "date": "2026-06-16",
  "source": "Al Jazeera English",
  "url": "https://www.aljazeera.com/news/2026/6/16/ebola-outbreak-in-dr-congo-could-become-worst-in-history-africa-cdc-warns?traffic_source=rss"
 },
 {
  "as_of": "2026-06-16",
  "outbreak": true,
  "metric": "deaths",
  "value": 196,
  "geography": "national_drc",
  "count_type": "cumulative",
  "date": "2026-06-16",
  "source": "Al Jazeera English",
  "url": "https://www.aljazeera.com/news/2026/6/16/ebola-outbreak-in-dr-congo-could-become-worst-in-history-africa-cdc-warns?traffic_source=rss"
 },
 {
  "outbreak": true,
  "count_type": "cumulative",
  "geography": "national_drc",
  "as_of": "2026-07-27",
  "metric": "deaths",
  "value": 1405,
  "date": "2026-07-27",
  "source": "Google News - DR Congo (en)",
  "url": "2026-07-27T18:17:05#e786e12928ee"
 },
 {
  "count_type": "cumulative",
  "metric": "total_cases",
  "as_of": "2026-07-27",
  "geography": "national_drc",
  "outbreak": true,
  "value": 3200,
  "date": "2026-07-27",
  "source": "Google News - DR Congo (en)",
  "url": "2026-07-27T18:17:05#e786e12928ee"
 },
 {
  "as_of": "2026-07-19",
  "outbreak": true,
  "metric": "total_cases",
  "value": 2267,
  "geography": "national_drc",
  "count_type": "cumulative",
  "date": "2026-07-19",
  "source": "Google News - DR Congo (en)",
  "url": "https://news.google.com/rss/articles/CBMiigFBVV95cUxPbjNTV2R1S2pjVC1MelRwRDA3S2pkMlJabnlhS2xpYmtxSlNfOTJpTjVFXzEwb090VG4zMHdGTEJQTnBkaEg4bVlUZ3NuSi1ZWHNKVU1sdlFvU1VmZGFwOUVnVzU4NTVvSklNZWg4cm1KQlFrZ3dQN1MxNU5CVG5zOHlnbElOMlFJR1HSAYoBQVVfeXFMT24zU1dkdUtqY1QtTHpUcEQwN0tqZDJSWm55YUtsaWJrcUpTXzkyaU41RV8xMG9PdFRuMzB3RkxCUE5wZGhIOG1ZVGdzbkotWVhzSlVNbHZRb1NVZmRhcDlFZ1c1ODU1b0pJTWVoOHJtSkJRa2d3UDdTMTVOQlRuczh5Z2xJTjJRSUdR?oc=5"
 },
 {
  "as_of": "2026-07-19",
  "outbreak": true,
  "metric": "deaths",
  "value": 893,
  "geography": "national_drc",
  "count_type": "cumulative",
  "date": "2026-07-19",
  "source": "Google News - DR Congo (en)",
  "url": "https://news.google.com/rss/articles/CBMiigFBVV95cUxPbjNTV2R1S2pjVC1MelRwRDA3S2pkMlJabnlhS2xpYmtxSlNfOTJpTjVFXzEwb090VG4zMHdGTEJQTnBkaEg4bVlUZ3NuSi1ZWHNKVU1sdlFvU1VmZGFwOUVnVzU4NTVvSklNZWg4cm1KQlFrZ3dQN1MxNU5CVG5zOHlnbElOMlFJR1HSAYoBQVVfeXFMT24zU1dkdUtqY1QtTHpUcEQwN0tqZDJSWm55YUtsaWJrcUpTXzkyaU41RV8xMG9PdFRuMzB3RkxCUE5wZGhIOG1ZVGdzbkotWVhzSlVNbHZRb1NVZmRhcDlFZ1c1ODU1b0pJTWVoOHJtSkJRa2d3UDdTMTVOQlRuczh5Z2xJTjJRSUdR?oc=5"
 },
 {
  "as_of": null,
  "outbreak": true,
  "metric": "deaths",
  "value": 1000,
  "geography": "national_drc",
  "count_type": "cumulative",
  "date": "2026-07-22",
  "source": "Google News - DR Congo (en)",
  "url": "https://news.google.com/rss/articles/CBMiZEFVX3lxTE5OSHZJMFhJa01NRnBqYkZ4dWhmTTRsb0Rsdzd4N1FDOC1qWEtTNjJtY01OSDY0d1NNOF9JOWNia0xrV0hIZmpBVVRORjUyNTZWYXdIMjVpYXdOV1lzN1o1Sm5VdEU?oc=5"
 },
 {
  "as_of": null,
  "outbreak": true,
  "metric": "total_cases",
  "value": 3000,
  "geography": "national_drc",
  "count_type": "cumulative",
  "date": "2026-07-25",
  "source": "Google News - DR Congo (en)",
  "url": "https://news.google.com/rss/articles/CBMifEFVX3lxTE1WN2lOTVBoTUpUOUlLb3RtNjN1anhSX0g1T0d4dmVsOWd4SlNINS00RnBZcXBmbnFOVDJtYy1qbVQ2YzNnZkxYc3FNcHFxY1hZalVEMlBpbkNQcUp2Z090cTZzMVFTR0paM0paUUdrd3daSEZac0IyMUtLOHM?oc=5"
 },
 {
  "as_of": null,
  "outbreak": true,
  "metric": "suspected_cases",
  "value": 100,
  "geography": "unclear",
  "count_type": "unclear",
  "date": "2026-06-06",
  "source": "France24",
  "url": "https://www.france24.com/en/radio-station-in-dr-congo-seeks-to-stop-misinformation-amid-spread-of-ebola"
 },
 {
  "as_of": "2026-06-06",
  "outbreak": true,
  "metric": "deaths",
  "value": 63,
  "geography": "national_drc",
  "count_type": "cumulative",
  "date": "2026-06-06",
  "source": "France24",
  "url": "https://www.france24.com/en/radio-station-in-dr-congo-seeks-to-stop-misinformation-amid-spread-of-ebola"
 },
 {
  "as_of": "2026-06-06",
  "outbreak": true,
  "metric": "confirmed_cases",
  "value": 397,
  "geography": "national_drc",
  "count_type": "cumulative",
  "date": "2026-06-06",
  "source": "France24",
  "url": "https://www.france24.com/en/radio-station-in-dr-congo-seeks-to-stop-misinformation-amid-spread-of-ebola"
 },
 {
  "count_type": "cumulative",
  "value": 3000,
  "metric": "total_cases",
  "as_of": "2026-07-26",
  "outbreak": true,
  "geography": "national_drc",
  "date": "2026-07-26",
  "source": "Google News - DR Congo (en)",
  "url": "2026-07-26T07:10:39#e80c98120468"
 },
 {
  "as_of": null,
  "outbreak": true,
  "metric": "deaths",
  "value": 246,
  "geography": "subnational",
  "count_type": "cumulative",
  "date": "2026-05-31",
  "source": "France24 French",
  "url": "https://www.france24.com/fr/vid%C3%A9o/20260531-ebola-en-rd-congo-le-directeur-de-l-oms-se-rend-%C3%A0-bunia-%C3%A9picentre-de-l-%C3%A9pid%C3%A9mie"
 },
 {
  "as_of": null,
  "outbreak": true,
  "metric": "suspected_cases",
  "value": 1000,
  "geography": "subnational",
  "count_type": "cumulative",
  "date": "2026-05-31",
  "source": "France24 French",
  "url": "https://www.france24.com/fr/vid%C3%A9o/20260531-ebola-en-rd-congo-le-directeur-de-l-oms-se-rend-%C3%A0-bunia-%C3%A9picentre-de-l-%C3%A9pid%C3%A9mie"
 },
 {
  "as_of": null,
  "outbreak": true,
  "metric": "suspected_cases",
  "value": 528,
  "geography": "cross_border_total",
  "count_type": "cumulative",
  "date": "2026-05-20",
  "source": "Premium Times Nigeria",
  "url": "https://www.premiumtimesng.com/health/health-news/881427-ebola-unicef-raises-concern-over-impact-on-children-in-drc-uganda.html"
 },
 {
  "as_of": null,
  "outbreak": true,
  "metric": "deaths",
  "value": 132,
  "geography": "cross_border_total",
  "count_type": "cumulative",
  "date": "2026-05-20",
  "source": "Premium Times Nigeria",
  "url": "https://www.premiumtimesng.com/health/health-news/881427-ebola-unicef-raises-concern-over-impact-on-children-in-drc-uganda.html"
 },
 {
  "as_of": "2026-06-01",
  "outbreak": true,
  "metric": "confirmed_cases",
  "value": 260,
  "geography": "national_drc",
  "count_type": "cumulative",
  "date": "2026-06-01",
  "source": "Japan Times",
  "url": "https://www.japantimes.co.jp/news/2026/06/01/world/congo-ebola-testing-outbreak-scale/"
 },
 {
  "count_type": "cumulative",
  "value": 2905,
  "geography": "national_drc",
  "metric": "total_cases",
  "as_of": "2026-07-25",
  "outbreak": true,
  "date": "2026-07-25",
  "source": "Google News - DR Congo (en)",
  "url": "2026-07-25T05:56:49#f301d8fe05aa"
 },
 {
  "as_of": "2026-06-23",
  "outbreak": true,
  "metric": "confirmed_cases",
  "value": 1048,
  "geography": "national_drc",
  "count_type": "cumulative",
  "date": "2026-06-23",
  "source": "Reuters Top News",
  "url": "https://news.google.com/rss/articles/CBMi0AFBVV95cUxOYjVyQV80T2NLRWlrQk5rM0pNMUs3QzhibEQwR2thdUVGMldxSkhIaWh0RHBrRWN4U1VQNGF0R1E3WElmNHo5TTFJbEk1SHd6N3BOaGlDNGpDTWFnOFoxaV82eHFFRXZTU2Nrd1djR2FjVm9OWmtPU2xFR0d4WmM3TmN2TGthbF9sZHBBUTdBcE9Ua1JTM1hGZHd6U2hQNndoVzM2cXhJYjNjLV9sR1p4VVRXMnJRWHExQVZqbFY0dzRuQlZqc0VfV0ViQW03Zm9V?oc=5"
 },
 {
  "as_of": "2026-06-23",
  "outbreak": true,
  "metric": "deaths",
  "value": 267,
  "geography": "national_drc",
  "count_type": "cumulative",
  "date": "2026-06-23",
  "source": "Reuters Top News",
  "url": "https://news.google.com/rss/articles/CBMi0AFBVV95cUxOYjVyQV80T2NLRWlrQk5rM0pNMUs3QzhibEQwR2thdUVGMldxSkhIaWh0RHBrRWN4U1VQNGF0R1E3WElmNHo5TTFJbEk1SHd6N3BOaGlDNGpDTWFnOFoxaV82eHFFRXZTU2Nrd1djR2FjVm9OWmtPU2xFR0d4WmM3TmN2TGthbF9sZHBBUTdBcE9Ua1JTM1hGZHd6U2hQNndoVzM2cXhJYjNjLV9sR1p4VVRXMnJRWHExQVZqbFY0dzRuQlZqc0VfV0ViQW03Zm9V?oc=5"
 },
 {
  "as_of": null,
  "outbreak": true,
  "metric": "confirmed_cases",
  "value": 300,
  "geography": "national_drc",
  "count_type": "unclear",
  "date": "2026-06-29",
  "source": "Google News - RDC (fr)",
  "url": "https://news.google.com/rss/articles/CBMif0FVX3lxTE50QmVkSXcxSk1GTHp4N3hPQ1pnZkNJUzI5WkZjMHBYUVYwTUlTRHpaUndiU0M0VFV0dkJON0FMTklUcEVheGpzUFFPQkpEOTNmcUdLS0RsZXA0RTJFOU1Hc2xYS1Uwd2J4SWJ3VHBnWlRvT2VOR3A1R01ZT3VVdUk?oc=5"
 },
 {
  "as_of": null,
  "outbreak": true,
  "metric": "total_cases",
  "value": 3500,
  "geography": "national_drc",
  "count_type": "cumulative",
  "date": "2026-07-31",
  "source": "Google News - DR Congo (en)",
  "url": "https://news.google.com/rss/articles/CBMiUkFVX3lxTE1aR3JHbndfX0RZWGVPZ19UYkpKM0c4OHdpcUZOQUNsYXJQcUhfWmYwTmd6VnVkeGtjZzRiNkpHNGlMUVdsc0VBd0dQM1RRNmpiOGfSAVdBVV95cUxQeWFiNnI4d09PeDJoVXNsY0J6TDMyTGYzT1hrM0V0ZERqSWRUMWJsTEk3Z21tMi12S3J3Y0RZczNQRXhDdGVvYjB1NlZXM0JoRDVVZ2JlQVk?oc=5"
 },
 {
  "as_of": "2026-05-25",
  "outbreak": true,
  "metric": "suspected_cases",
  "value": 900,
  "geography": "national_drc",
  "count_type": "cumulative",
  "date": "2026-05-25",
  "source": "AllAfrica Latest",
  "url": "https://allafrica.com/stories/202605250134.html"
 },
 {
  "as_of": "2026-05-25",
  "outbreak": true,
  "metric": "confirmed_cases",
  "value": 101,
  "geography": "national_drc",
  "count_type": "cumulative",
  "date": "2026-05-25",
  "source": "AllAfrica Latest",
  "url": "https://allafrica.com/stories/202605250134.html"
 },
 {
  "as_of": null,
  "outbreak": true,
  "metric": "total_cases",
  "value": 1700,
  "geography": "national_drc",
  "count_type": "cumulative",
  "date": "2026-07-08",
  "source": "Bloomberg Industry",
  "url": "https://www.bloomberg.com/news/articles/2026-07-08/ebola-responders-reach-breaking-point-as-strike-hits-hardest-hit-congo-towns"
 },
 {
  "as_of": null,
  "outbreak": true,
  "metric": "deaths",
  "value": 580,
  "geography": "national_drc",
  "count_type": "cumulative",
  "date": "2026-07-08",
  "source": "Bloomberg Industry",
  "url": "https://www.bloomberg.com/news/articles/2026-07-08/ebola-responders-reach-breaking-point-as-strike-hits-hardest-hit-congo-towns"
 },
 {
  "geography": "national_drc",
  "as_of": null,
  "outbreak": true,
  "value": 16000,
  "metric": "vaccinated",
  "count_type": "unclear",
  "date": "2026-08-22",
  "source": "Google News - DR Congo (en)",
  "url": "https://news.google.com/rss/articles/CBMi1wFBVV95cUxPSGV6bHJvQTVFWTk2djg1LW02VS1xc2JIYjdUbTdYelk5YkhBS0F4Q3hJdVhTdGI4SWFOR1RqLTBkYldId3IwaVFJcGZCYU11TXhZeldqbUw5U0Uxd3pRS1l6UnF2T3d5RDhDdTN2ZXlFcWxjdXBVeEdDZXk1Q09sVk8yamR0UG1MbG9YV0poaGplaGxRdWlGS2EzS2VLRnkzVlRRU1Z6R0pfRXdRN2x2U1dZY2t3MFdQZzBhTXpoZHMtR3VSSm9sZ0ozbFhnYXU2cU9BenRGZw?oc=5"
 },
 {
  "as_of": null,
  "outbreak": true,
  "metric": "deaths",
  "value": 1400,
  "geography": "national_drc",
  "count_type": "cumulative",
  "date": "2026-07-28",
  "source": "Google News - RDC (fr)",
  "url": "https://news.google.com/rss/articles/CBMimAFBVV95cUxQZWNWcEcyWVJZbXRiS3dKM0g0U2dsUFVyLXM3UC1FeUdRSGV3MjdFNGU1NWdrUmY2Rl9ibzdaVDhIekZUaE1SMmhzMmVpcjVPZnhQdHZOV0h3bl84cjViYzd4VVlUczhQU2ZsbEFNOVg3OXl6ZHRyZFRhem5VSGxPMUw4RWZqNnVrYk5kUl8yYVVrR2FHMjIxYQ?oc=5"
 },
 {
  "as_of": null,
  "outbreak": true,
  "metric": "total_cases",
  "value": 3500,
  "geography": "national_drc",
  "count_type": "cumulative",
  "date": "2026-07-31",
  "source": "Google News - DR Congo (en)",
  "url": "https://news.google.com/rss/articles/CBMiqgFBVV95cUxOWlJzeEJRVGlxQXZCT2JfeFhkcG5BaHBIX2VIZVdNaWZ3V01CNXk0WDc4MllaUGxMd0I2d25WTGxLM2RJRDIzWXFVYmNadUFQXzZaQXFIU25mMWV2TnUtVkNpOWRnTGRqb0w4TjA5Ujk0Z29WbFhUMlNPb2VpckRGaTlaZEFHckxWLU1Na1h4cVNfd1pvUU1zZVBsLU1wOVJxR2V6VXpueV9YUQ?oc=5"
 },
 {
  "outbreak": true,
  "geography": "national_drc",
  "count_type": "cumulative",
  "value": 2061,
  "metric": "deaths",
  "as_of": null,
  "date": "2026-08-12",
  "source": "Google News - RDC (fr)",
  "url": "https://news.google.com/rss/articles/CBMiU0FVX3lxTE9aZTJRR0Zid1dtTnhKR3pVQUM5VUdLRVhXZDdZNlNLQlRDM1RieWpMVmlpWllPeFhpNV9GM2liQmpKRVJtSWZkcmI2S0VCdXY5cmpv?oc=5"
 },
 {
  "as_of": "2026-07-06",
  "outbreak": true,
  "metric": "confirmed_cases",
  "value": 1708,
  "geography": "national_drc",
  "count_type": "cumulative",
  "date": "2026-07-08",
  "source": "Politico.cd",
  "url": "https://beto.cd/ebola-rdc-bilan-1708-cas-580-deces-6-juillet/"
 },
 {
  "as_of": "2026-07-06",
  "outbreak": true,
  "metric": "deaths",
  "value": 580,
  "geography": "national_drc",
  "count_type": "cumulative",
  "date": "2026-07-08",
  "source": "Politico.cd",
  "url": "https://beto.cd/ebola-rdc-bilan-1708-cas-580-deces-6-juillet/"
 },
 {
  "as_of": "2026-07-06",
  "outbreak": true,
  "metric": "recovered",
  "value": 280,
  "geography": "national_drc",
  "count_type": "cumulative",
  "date": "2026-07-08",
  "source": "Politico.cd",
  "url": "https://beto.cd/ebola-rdc-bilan-1708-cas-580-deces-6-juillet/"
 },
 {
  "metric": "total_cases",
  "outbreak": true,
  "geography": "national_drc",
  "as_of": "2026-07-21",
  "count_type": "cumulative",
  "value": 2400,
  "date": "2026-07-21",
  "source": "Google News - DR Congo (en)",
  "url": "2026-07-21T13:42:00#42816e3bca85"
 },
 {
  "as_of": "2026-07-25",
  "outbreak": true,
  "metric": "total_cases",
  "value": 2905,
  "geography": "national_drc",
  "count_type": "cumulative",
  "date": "2026-07-25",
  "source": "Google News - DR Congo (en)",
  "url": "https://news.google.com/rss/articles/CBMisAFBVV95cUxNRVh0LXpLdkpJaTJZbTUtOGJNY3NoeWtVSlhUMWRISXBIN2kxaFlyYXlLN0M3Z2FWRENZYngzeU1KekhCRnVERTRYT0dHSnhHNVJ3LThtaW5FM1VpQmphT1FYWXJBQUlIZTI5ZHRlOWZ4c0tSTHU4aVhIUzNrSU1WaHBSbzlEYVd4dGhUOWpJeUlaYjhJUVNJZEFVOTcyMFBxeHJOUVIxcWRNSEl3U1dicQ?oc=5"
 },
 {
  "as_of": null,
  "outbreak": true,
  "metric": "deaths",
  "value": 400,
  "geography": "national_drc",
  "count_type": "cumulative",
  "date": "2026-07-03",
  "source": "Google News - RDC (fr)",
  "url": "https://news.google.com/rss/articles/CBMixwFBVV95cUxQMFRveU5LTFFjWHl0STVVd3hzTHZKYkdfcUE1b09YTkxaQmFySTdMLVhMM0RuWlhJOHY0VmEzTzYyeXg1Z1RrakY0UnphSU9OdTNSald1VDB2RloweC1Eb0N2eWRPVjA4VVdwcEhKZWJGX0dfZ1dNcGcyR0FPQUp5MHJCNjEwY3FEQm9UUW1YWUJSTERGcHNROU43cUhOYkdpeUJmbVZyLVlHNDBvQTJQdC0zOU9uZDBlT3lVZHpUVUdkXzRma3RB?oc=5"
 },
 {
  "as_of": "2026-07-28",
  "outbreak": true,
  "metric": "total_cases",
  "value": 3200,
  "geography": "national_drc",
  "count_type": "cumulative",
  "date": "2026-07-28",
  "source": "Google News - DR Congo (en)",
  "url": "https://news.google.com/rss/articles/CBMiyAFBVV95cUxNbnhnY0paV2hYRExsVXhiMHRWeTktME11cjA2eVhDX240cXhaRFBEUE9CWk5ENEdQckNOc2tobU42amNlUWdBMU5SSjlGZnRHcUFFSUh2SDJia1NBd2lZd28wMUtPZVh4MU1NUl9Oejh1aUdtNGEtMXVCajBZTHVsTHNSdlNhb0ppdTlaRTgtLXE0RFZoQkgzUTBNU2cxWWI4ZTBUYmdhRXJvMG9VOU1HbTdNaDdNc2hfOHFvNnBOTER3ZjNyNHUwdNIB1gFBVV95cUxOTWlRTFBneFZha2NNLUw3a2g1eEpYVXZEOU1aenpjMXBKd01kd0RqNG9ZYm9kWHNqM19WWjRKSTFrWkZ5QTZ6dXVnbGRFY3ZKQmJCQ1VIc0lMZ0RkRUNYQXltbEFwRlpod3RTNTFpWXRaRlJyRzlBMnVjbnNiMlhvOF8tWjc0bm5vbElQNWJ1VW1fTTg1UjFZRFFPMENNY1Y1MHB5aThNbXFHNnc2U2xpSXFpTThfbVFpdU1naHA3a09LZHFSUXRzTnJZWjNqQnd2SlpUanZn?oc=5"
 },
 {
  "as_of": "2026-07-28",
  "outbreak": true,
  "metric": "deaths",
  "value": 1405,
  "geography": "national_drc",
  "count_type": "cumulative",
  "date": "2026-07-28",
  "source": "Google News - DR Congo (en)",
  "url": "https://news.google.com/rss/articles/CBMiyAFBVV95cUxNbnhnY0paV2hYRExsVXhiMHRWeTktME11cjA2eVhDX240cXhaRFBEUE9CWk5ENEdQckNOc2tobU42amNlUWdBMU5SSjlGZnRHcUFFSUh2SDJia1NBd2lZd28wMUtPZVh4MU1NUl9Oejh1aUdtNGEtMXVCajBZTHVsTHNSdlNhb0ppdTlaRTgtLXE0RFZoQkgzUTBNU2cxWWI4ZTBUYmdhRXJvMG9VOU1HbTdNaDdNc2hfOHFvNnBOTER3ZjNyNHUwdNIB1gFBVV95cUxOTWlRTFBneFZha2NNLUw3a2g1eEpYVXZEOU1aenpjMXBKd01kd0RqNG9ZYm9kWHNqM19WWjRKSTFrWkZ5QTZ6dXVnbGRFY3ZKQmJCQ1VIc0lMZ0RkRUNYQXltbEFwRlpod3RTNTFpWXRaRlJyRzlBMnVjbnNiMlhvOF8tWjc0bm5vbElQNWJ1VW1fTTg1UjFZRFFPMENNY1Y1MHB5aThNbXFHNnc2U2xpSXFpTThfbVFpdU1naHA3a09LZHFSUXRzTnJZWjNqQnd2SlpUanZn?oc=5"
 },
 {
  "metric": "deaths",
  "geography": "national_drc",
  "as_of": null,
  "outbreak": true,
  "value": 1500,
  "count_type": "cumulative",
  "date": "2026-07-30",
  "source": "Google News - RDC (fr)",
  "url": "2026-07-30T11:14:00#dfabe1a379d6"
 },
 {
  "metric": "total_cases",
  "value": 5000,
  "as_of": null,
  "outbreak": true,
  "count_type": "cumulative",
  "geography": "national_drc",
  "date": "2026-08-19",
  "source": "Google News - RDC (fr)",
  "url": "https://news.google.com/rss/articles/CBMiqgFBVV95cUxQSmRjbkVNczFKdEF3NWVJWjRJWUJhSWZqb05jN2o1U09oa3RabVBnbVdJbGNEb3d5bmc2WFNhYmQ3eS1iejhabktfZnJjaWVPbEN6ZXJnRlhxMElzTWlRU3lXZ1YwcTRwNTBmOGFfYlJEOFh0MTBzUVNCejFKMlpzUkhYbDZDY3hrTi1jLVdxNklWY0ozX1EwQnVWRmUyZEtZVG1uTHlCX1hFQQ?oc=5"
 },
 {
  "as_of": "2026-07-27",
  "outbreak": true,
  "metric": "total_cases",
  "value": 3000,
  "geography": "national_drc",
  "count_type": "cumulative",
  "date": "2026-07-27",
  "source": "Google News - DR Congo (en)",
  "url": "https://news.google.com/rss/articles/CBMiiAFBVV95cUxOR01mNkR1U0tsLUFoLUR0bUhpdjJLc1lfX1QzVjR0YnJTQTNIT1ExQjJoRzdaeEIxZTM5Zm5xeTFDVXlORjIzcFZXZ1VXUE9EVGZfM21wVUx1X1dKczhlaFg1TU50OEVlbU4yX1pxMFdMVC05MUJwZkNKTkhxblUxQkhEallDUFhh0gGOAUFVX3lxTE5aMDdETng0V3lDTlloemVSQ2dCdmdBczFCdHR1QkdzTGgtUzU4VzhUdlZtaV9meVI5aHo4X2VJNlN6UUZkRlFsaUQtdXdfY3M3bHN0U09ieC1jR0NDLVFpY0Q3SHFxRk04YjV3dl9fRzI1QmF1YjJSMGxVbkdicE1aSHh2VUVHUjAtNWtvU1E?oc=5"
 },
 {
  "as_of": null,
  "outbreak": true,
  "metric": "deaths",
  "value": 100,
  "geography": "subnational",
  "count_type": "new",
  "date": "2026-07-29",
  "source": "Radio Okapi",
  "url": "https://www.radiookapi.net/2026/07/29/actualite/sante/environ-100-deces-communautaires-debola-en-une-semaine-au-pk-51-de"
 },
 {
  "as_of": "2026-07-27",
  "outbreak": true,
  "metric": "total_cases",
  "value": 3000,
  "geography": "national_drc",
  "count_type": "cumulative",
  "date": "2026-07-27",
  "source": "Google News - RDC (fr)",
  "url": "https://news.google.com/rss/articles/CBMitgFBVV95cUxNT0xvNjByY0Q5YWgwdGczcl9qam9CbGtlSklJOVpsUElEbUlIQXA4LUV4VEltY04yMWZaNXRyX18xSm8zdmNWVHI2T2VQUnE4ZGNiUWtFamt1Y0NsaU1CdlFmVjRHRUU3VGoxUmdGakZlVFBLOTgxNTRtcUlXTHZ6S0JUX3M2U3p0eElzSjJtZVVRRDBvUUZXemQza0NKS21VbkdrR3RVRlZBRm8wSmNldUZkRlItd9IBuwFBVV95cUxNRmNEWG9uQzJrYmdrTW03LXFMOWVuNk13RUhzQVFESEVlaHRNalVncnJCTXZ5czNHU3QwUWVnMjhFOGhNem5NdXBOdmJ2REhmMjJfTmszVXBoSEllbWNmTmdPcHBjc1VqcDBmVnp0S0ZOT1BUUnFYVUtqeGZHaWljZDZhUTVFSW00emk0aGlnV2dHMlpYZU4zamVhTnlkTUo5SFU1RTQ2S3VKUFpEaDBqdEhoa2R6TjZTQlU4?oc=5"
 },
 {
  "as_of": "2026-07-27",
  "outbreak": true,
  "metric": "deaths",
  "value": 1350,
  "geography": "national_drc",
  "count_type": "cumulative",
  "date": "2026-07-27",
  "source": "Google News - RDC (fr)",
  "url": "https://news.google.com/rss/articles/CBMitgFBVV95cUxNT0xvNjByY0Q5YWgwdGczcl9qam9CbGtlSklJOVpsUElEbUlIQXA4LUV4VEltY04yMWZaNXRyX18xSm8zdmNWVHI2T2VQUnE4ZGNiUWtFamt1Y0NsaU1CdlFmVjRHRUU3VGoxUmdGakZlVFBLOTgxNTRtcUlXTHZ6S0JUX3M2U3p0eElzSjJtZVVRRDBvUUZXemQza0NKS21VbkdrR3RVRlZBRm8wSmNldUZkRlItd9IBuwFBVV95cUxNRmNEWG9uQzJrYmdrTW03LXFMOWVuNk13RUhzQVFESEVlaHRNalVncnJCTXZ5czNHU3QwUWVnMjhFOGhNem5NdXBOdmJ2REhmMjJfTmszVXBoSEllbWNmTmdPcHBjc1VqcDBmVnp0S0ZOT1BUUnFYVUtqeGZHaWljZDZhUTVFSW00emk0aGlnV2dHMlpYZU4zamVhTnlkTUo5SFU1RTQ2S3VKUFpEaDBqdEhoa2R6TjZTQlU4?oc=5"
 },
 {
  "outbreak": true,
  "metric": "confirmed_cases",
  "value": 2300,
  "count_type": "cumulative",
  "geography": "national_drc",
  "as_of": "2026-07-20",
  "date": "2026-07-20",
  "source": "Google News - DR Congo (en)",
  "url": "2026-07-20T07:50:29#9b9baa65580f"
 },
 {
  "as_of": "2026-05-18",
  "outbreak": true,
  "metric": "deaths",
  "value": 80,
  "geography": "national_drc",
  "count_type": "cumulative",
  "date": "2026-05-18",
  "source": "France24 Arabic",
  "url": "https://www.france24.com/ar/%D8%A3%D9%81%D8%B1%D9%8A%D9%82%D9%8A%D8%A7/20260518-%D9%81%D9%8A%D8%B1%D9%88%D8%B3-%D8%A5%D9%8A%D8%A8%D9%88%D9%84%D8%A7-%D8%A7%D9%84%D9%83%D9%88%D9%86%D8%BA%D9%88-%D8%A3%D9%88%D8%BA%D9%86%D8%AF%D8%A7-%D8%A3%D9%81%D8%B1%D9%8A%D9%82%D9%8A%D8%A7-%D9%85%D8%A7%D8%B0%D8%A7-%D9%86%D8%B9%D8%B1%D9%81-%D8%B9%D9%86-%D9%87%D8%B0%D8%A7-%D8%A7%D9%84%D9%85%D8%B1%D8%B6-%D8%A7%D9%84%D9%82%D8%A7%D8%AA%D9%84"
 },
 {
  "as_of": "2026-05-18",
  "outbreak": true,
  "metric": "confirmed_cases",
  "value": 1,
  "geography": "national_uganda",
  "count_type": "cumulative",
  "date": "2026-05-18",
  "source": "France24 Arabic",
  "url": "https://www.france24.com/ar/%D8%A3%D9%81%D8%B1%D9%8A%D9%82%D9%8A%D8%A7/20260518-%D9%81%D9%8A%D8%B1%D9%88%D8%B3-%D8%A5%D9%8A%D8%A8%D9%88%D9%84%D8%A7-%D8%A7%D9%84%D9%83%D9%88%D9%86%D8%BA%D9%88-%D8%A3%D9%88%D8%BA%D9%86%D8%AF%D8%A7-%D8%A3%D9%81%D8%B1%D9%8A%D9%82%D9%8A%D8%A7-%D9%85%D8%A7%D8%B0%D8%A7-%D9%86%D8%B9%D8%B1%D9%81-%D8%B9%D9%86-%D9%87%D8%B0%D8%A7-%D8%A7%D9%84%D9%85%D8%B1%D8%B6-%D8%A7%D9%84%D9%82%D8%A7%D8%AA%D9%84"
 },
 {
  "as_of": null,
  "outbreak": true,
  "metric": "deaths",
  "value": 180,
  "geography": "national_drc",
  "count_type": "cumulative",
  "date": "2026-06-16",
  "source": "Africanews",
  "url": "http://www.africanews.com/2026/06/16/msf-warns-of-dangerous-gaps-in-ebola-response-in-dr-congo/"
 },
 {
  "as_of": "2026-07-24",
  "outbreak": true,
  "metric": "confirmed_cases",
  "value": 275,
  "geography": "subnational",
  "count_type": "cumulative",
  "date": "2026-07-24",
  "source": "Google News - Kivu/M23 (fr)",
  "url": "https://news.google.com/rss/articles/CBMiqgFBVV95cUxOc0x0MFUzRnJvMVV6VmJSUUgxSnVnNWVyVjlpZXVvTVBSZ2w2dzI3aFdVSFpJbHJwZWNucDFHa0ZXR1p4MFJ3NEtPejZ1YjZiekF4c00tTE0xVUVaWHU2czhacURad3FVaFMycmJNdFpwS1Z0MlotcHRFN0tWVWF5Y01kNnRjNHhrcDVHTjZXVUQ5UFZWbFpvclJlbWNrbmw5bnAyYWw1bUhMZw?oc=5"
 },
 {
  "as_of": "2026-07-24",
  "outbreak": true,
  "metric": "deaths",
  "value": 172,
  "geography": "subnational",
  "count_type": "cumulative",
  "date": "2026-07-24",
  "source": "Google News - Kivu/M23 (fr)",
  "url": "https://news.google.com/rss/articles/CBMiqgFBVV95cUxOc0x0MFUzRnJvMVV6VmJSUUgxSnVnNWVyVjlpZXVvTVBSZ2w2dzI3aFdVSFpJbHJwZWNucDFHa0ZXR1p4MFJ3NEtPejZ1YjZiekF4c00tTE0xVUVaWHU2czhacURad3FVaFMycmJNdFpwS1Z0MlotcHRFN0tWVWF5Y01kNnRjNHhrcDVHTjZXVUQ5UFZWbFpvclJlbWNrbmw5bnAyYWw1bUhMZw?oc=5"
 },
 {
  "as_of": null,
  "outbreak": true,
  "metric": "total_cases",
  "count_type": "cumulative",
  "geography": "national_drc",
  "value": 5000,
  "date": "2026-08-18",
  "source": "Google News - DR Congo (en)",
  "url": "https://news.google.com/rss/articles/CBMijgFBVV95cUxNUjBOeTBhUGN5UkZxazRhdWNxOEs1ZDFYRWl5M1hyTmNUNHlvdjFHaUI5QmdmZDUxclJtUk9aNXF6a1RlVnQzLXI4UXVfcjVxWDdCaDVWRXlFUjJqTDhNbTZ4RFVhNFp0TUI2RUFnd21GWjFva3pVQXhxNVJUYXRQaHRwT20tajZyV1dtSEFR?oc=5"
 },
 {
  "count_type": "cumulative",
  "metric": "vaccinated",
  "value": 16000,
  "geography": "national_drc",
  "outbreak": true,
  "as_of": null,
  "date": "2026-08-22",
  "source": "Google News - RDC (fr)",
  "url": "https://news.google.com/rss/articles/CBMiqwFBVV95cUxQVHNhSFNZdjltWi13OXN1MDJzRnBKOEQxZzJuSWQ4cjlFcEl1WkVxNm1Ud1NSOUhZNTNpdnc0T2FNTEtXMXdtNkJ3eS1uVVBVUHF3RENldUFvWlVJREl6RjBfS184TGkyWHZMMjlUbEZLQ0g5Rm0zMkJwd3RLMGlfSjE4NFQyLWphdE83bjhMU1poVS1ONXpEcWNnNmhOMUg5QllxMThQVDJrM2c?oc=5"
 },
 {
  "as_of": null,
  "outbreak": true,
  "metric": "deaths",
  "value": 600,
  "geography": "national_drc",
  "count_type": "cumulative",
  "date": "2026-07-09",
  "source": "Google News - DR Congo (en)",
  "url": "https://news.google.com/rss/articles/CBMif0FVX3lxTE9RT0NQX090V2ZFZUVFbmtOaDU4ejlJMkJkb0RMZm9uZnNUNDE0Y2NwN1FfUEhtVTk0TFVKMUFvTnVUMXR6ODBJVlZROHZaMF9fejh5Zjloei13dzJsNldaMm9LclFPSV93TVpzY1VoaEcxUnQyZ251RW9ONGJxa3c?oc=5"
 },
 {
  "as_of": "2026-07-23",
  "outbreak": true,
  "metric": "deaths",
  "value": 1000,
  "count_type": "cumulative",
  "geography": "cross_border_total",
  "date": "2026-07-23",
  "source": "France24 French",
  "url": "2026-07-23T20:53:03#eba9eb05ab6c"
 },
 {
  "value": 1000,
  "count_type": "cumulative",
  "metric": "deaths",
  "outbreak": true,
  "as_of": "2026-07-22",
  "geography": "cross_border_total",
  "date": "2026-07-22",
  "source": "Google News - RDC (fr)",
  "url": "2026-07-22T14:11:09#ae3f4ffa7e1f"
 },
 {
  "as_of": null,
  "outbreak": true,
  "metric": "deaths",
  "value": 65,
  "geography": "subnational",
  "count_type": "cumulative",
  "date": "2026-05-15",
  "source": "Premium Times Nigeria",
  "url": "https://www.premiumtimesng.com/health/health-news/879854-africa-cdc-confirms-65-deaths-from-ebola-in-dr-congo.html"
 },
 {
  "as_of": null,
  "outbreak": true,
  "metric": "deaths",
  "value": 4,
  "geography": "subnational",
  "count_type": "cumulative",
  "date": "2026-05-15",
  "source": "Premium Times Nigeria",
  "url": "https://www.premiumtimesng.com/health/health-news/879854-africa-cdc-confirms-65-deaths-from-ebola-in-dr-congo.html"
 },
 {
  "as_of": "2026-07-27",
  "outbreak": true,
  "metric": "total_cases",
  "value": 3200,
  "geography": "national_drc",
  "count_type": "cumulative",
  "date": "2026-07-27",
  "source": "Google News - DR Congo (en)",
  "url": "https://news.google.com/rss/articles/CBMiogFBVV95cUxPUFF0dlNLZUtnTC1TQW11b1Y1Tnk1YmItcHQ1Q0xkckFpc201RHNKaHJxanRBSmdGaVNIWmlZXzVHQWFwV0ozM0pESW5FUEtoclNnWDZUNlljajZmamh0c2xPN3o4U2NRRWwtNm8zQmMtSlExT01YeTQ5WFpyM1hCeU4tOXRaS1UxM1NRcDJ0WFpMRGJPc3BLTmk3YjlEQlBDSmfSAacBQVVfeXFMUEl2U3VvTGxEb05TcEs3LTZqR3htSDU1d2tDa2szSlE3RkxqZ3RjWjZKSGNHOV9TR1FoaUZ1VDdRNWptdFFGY1pzaU1qWW9YYzB5RzBMellCUnpWYzAwUDJJYnJiWWRBWWF3cmYxejdWcklCd1NXWUp4Y2pRb3RURVQ0U1ZyWExSaXd0S0ZOUWZZRmRMQm0xbGVXT3RUUzhIcS1wOHhxYWM?oc=5"
 },
 {
  "as_of": "2026-07-27",
  "outbreak": true,
  "metric": "deaths",
  "value": 1405,
  "geography": "national_drc",
  "count_type": "cumulative",
  "date": "2026-07-27",
  "source": "Google News - DR Congo (en)",
  "url": "https://news.google.com/rss/articles/CBMiogFBVV95cUxPUFF0dlNLZUtnTC1TQW11b1Y1Tnk1YmItcHQ1Q0xkckFpc201RHNKaHJxanRBSmdGaVNIWmlZXzVHQWFwV0ozM0pESW5FUEtoclNnWDZUNlljajZmamh0c2xPN3o4U2NRRWwtNm8zQmMtSlExT01YeTQ5WFpyM1hCeU4tOXRaS1UxM1NRcDJ0WFpMRGJPc3BLTmk3YjlEQlBDSmfSAacBQVVfeXFMUEl2U3VvTGxEb05TcEs3LTZqR3htSDU1d2tDa2szSlE3RkxqZ3RjWjZKSGNHOV9TR1FoaUZ1VDdRNWptdFFGY1pzaU1qWW9YYzB5RzBMellCUnpWYzAwUDJJYnJiWWRBWWF3cmYxejdWcklCd1NXWUp4Y2pRb3RURVQ0U1ZyWExSaXd0S0ZOUWZZRmRMQm0xbGVXT3RUUzhIcS1wOHhxYWM?oc=5"
 },
 {
  "as_of": null,
  "outbreak": true,
  "metric": "deaths",
  "value": 88,
  "geography": "national_drc",
  "count_type": "cumulative",
  "date": "2026-05-18",
  "source": "Africanews",
  "url": "http://www.africanews.com/2026/05/18/ebola-outbreak-kills-88-in-dr-congo-as-who-declares-global-emergency/"
 },
 {
  "as_of": null,
  "outbreak": true,
  "metric": "deaths",
  "value": 704,
  "geography": "national_drc",
  "count_type": "cumulative",
  "date": "2026-07-14",
  "source": "Google News - DR Congo (en)",
  "url": "https://news.google.com/rss/articles/CBMiqAFBVV95cUxOUDBXOTFseFkwYTZUdExPdEY2Y1pnUlJ0Q0lwaVBPUHlDSV8wQ1RrbHBSSVQ5SXU1MWl0ZDM5bjk2enVVanVVR25ZcFRxdlJFSUo5T3hCeHBCV3FfWWpxTHE4cGJJczZPa1RLc2RPVENtM092RHdsUkFaWkdCdDFHaFpLRkEwWjdtNHd5OGFWNzg1czNyeGNxdUFPT3JWZnNQbk1TWWpyVnM?oc=5"
 },
 {
  "as_of": null,
  "outbreak": true,
  "metric": "deaths",
  "value": 500,
  "geography": "national_drc",
  "count_type": "cumulative",
  "date": "2026-07-09",
  "source": "Google News - RDC (fr)",
  "url": "https://news.google.com/rss/articles/CBMiRkFVX3lxTE56NU44WGJSTDVTOW5EMEh2SFViS0dZdnJocGxPMDUySjY2a0dhZ3ZGSDFraW16ejgzU29XTFNRMXpKVFdMaXfSAUJBVV95cUxNdTEtNU81dlFhc1JGWGlhQWtMTHF3Tk1BLXpSRVFCMGNiTF9oUWdadXVSdTVNNERJMEFRYWJiUVpWVEE?oc=5"
 },
 {
  "as_of": "2026-06-27",
  "outbreak": true,
  "metric": "total_cases",
  "value": 1274,
  "geography": "national_drc",
  "count_type": "cumulative",
  "date": "2026-06-29",
  "source": "Politico.cd",
  "url": "https://beto.cd/ebola-rdc-ce-que-disent-chiffres-bilan-27-juin-2026/"
 },
 {
  "as_of": "2026-06-27",
  "outbreak": true,
  "metric": "deaths",
  "value": 360,
  "geography": "national_drc",
  "count_type": "cumulative",
  "date": "2026-06-29",
  "source": "Politico.cd",
  "url": "https://beto.cd/ebola-rdc-ce-que-disent-chiffres-bilan-27-juin-2026/"
 },
 {
  "as_of": null,
  "outbreak": true,
  "metric": "deaths",
  "value": 80,
  "geography": "national_drc",
  "count_type": "cumulative",
  "date": "2026-05-16",
  "source": "PBS NewsHour World",
  "url": "https://www.pbs.org/newshour/world/death-toll-climbs-to-at-least-80-in-congo-ebola-outbreak"
 },
 {
  "as_of": null,
  "outbreak": true,
  "metric": "total_cases",
  "value": 3200,
  "geography": "national_drc",
  "count_type": "cumulative",
  "date": "2026-07-28",
  "source": "Google News - RDC (fr)",
  "url": "https://news.google.com/rss/articles/CBMiwgFBVV95cUxPelZPZUswNVNIZ0dPWlk3WnI1UWFCSzRXR1FEbG80MGhzN0lobDNYdHMzNi1LRUpGM0RBQ1BScVJUQWlqSDdmOXNFVmxHTjhhVDdUQ2FPTjVVUkhndXBBX29PVTFKOEo3emRTVUNwSUF5RnhHWnQ2RDh1S1ptanctN0xYUDVueENndTFzbXhEckt4dk11dzJaR1ZIamkyOG4yQjlJSU9IYU9XUERqbnJZYTEwTlluWXhZb1pycl94LVZoZw?oc=5"
 },
 {
  "as_of": null,
  "outbreak": true,
  "count_type": "cumulative",
  "geography": "national_drc",
  "metric": "deaths",
  "value": 2000,
  "date": "2026-08-11",
  "source": "Google News - DR Congo (en)",
  "url": "https://news.google.com/rss/articles/CBMisgFBVV95cUxQRlNXcy1YQi1HNVc3Mjh1WWlzQ0V6MTZzajRwellsMWlMb2V3Wjl4RDctaHFQMFljVkkzVk01ak9Cam5qSEtxM3BkbUNuRU4wVTkyNzhYTDU0UTFid1BVOUJFMlZNTDBObXpwc2xfbFpjaWpOSndRN2VwaVJVbTh6Tlk3bVBzeTRQNFRqU3N0UndoQk90V0Z0cE9YWVlNcmpKaS1RVUdBRmtUNXN5R1ViMVV30gGyAUFVX3lxTFBGU1dzLVhCLUc1VzcyOHVZaXNDRXoxNnNqNHB6WWwxaUxvZXdaOXhENy1ocVAwWWNWSTNWTTVqT0JqbmpIS3EzcGRtQ25FTjBVOTI3OFhMNTRRMWJ3UFU5QkUyVk1MME5tenBzbF9sWmNpak5Kd1E3ZXBpUlVtOHpOWTdtUHN5NFA0VGpTc3RSd2hCT3RXRnRwT1hZWU1yakppLVFVR0FGa1Q1c3lHVWIxVXc?oc=5"
 },
 {
  "metric": "deaths",
  "as_of": "2026-07-22",
  "value": 1000,
  "count_type": "cumulative",
  "geography": "cross_border_total",
  "outbreak": true,
  "date": "2026-07-22",
  "source": "Google News - RDC (fr)",
  "url": "2026-07-22T14:25:36#54c22b33087e"
 },
 {
  "as_of": null,
  "outbreak": true,
  "metric": "deaths",
  "value": 600,
  "geography": "national_drc",
  "count_type": "cumulative",
  "date": "2026-07-09",
  "source": "Africanews",
  "url": "http://www.africanews.com/2026/07/09/ebola-death-toll-in-the-dr-congo-rises-to-600-with-over-1700-confirmed-cases/"
 },
 {
  "as_of": null,
  "outbreak": true,
  "metric": "confirmed_cases",
  "value": 1700,
  "geography": "national_drc",
  "count_type": "cumulative",
  "date": "2026-07-09",
  "source": "Africanews",
  "url": "http://www.africanews.com/2026/07/09/ebola-death-toll-in-the-dr-congo-rises-to-600-with-over-1700-confirmed-cases/"
 },
 {
  "as_of": "2026-07-27",
  "outbreak": true,
  "metric": "total_cases",
  "value": 2905,
  "geography": "national_drc",
  "count_type": "cumulative",
  "date": "2026-07-27",
  "source": "Google News - DR Congo (en)",
  "url": "https://news.google.com/rss/articles/CBMirwFBVV95cUxOUFBsUHNQQ3lHcjc0cEFBbjloWkZfVG1wNlUyT3FZdVE1SXpaVnBHY1VKX1JNSDRpd00yLTlTblp5alJfVGxYbFlhZWc3MEYwSXlZUVg2Q2lMeHpGcWNIX3M2SjN1dW5ObUVlM1ZxdFNOT3hJdE1PcUYtSTg5YWZmUldzVjI4QldWLXVlRkhFelNNa1VSNnRaRGpEX1Z1bnk3OTRSU1dGOVNFMTFaVTRN?oc=5"
 },
 {
  "as_of": null,
  "outbreak": true,
  "metric": "deaths",
  "value": 400,
  "geography": "national_drc",
  "count_type": "cumulative",
  "date": "2026-07-03",
  "source": "Google News - RDC (fr)",
  "url": "https://news.google.com/rss/articles/CBMie0FVX3lxTFBaUWt5dHVieDEwaGJRM0xJU2RRQnprR2plVXhxUjlSazJMNGpTaldpSWYxWTMycnF2am5XWDNhN2ZCczhmOXVHbHV6MEI0VzUwQm5qM3N5ZDZmVmRiVnpiaWtVOE9BYk1OR2hiZ1M2Q1pPSmw3Q25KQ3Z6WQ?oc=5"
 },
 {
  "metric": "deaths",
  "count_type": "cumulative",
  "as_of": "2026-07-30",
  "outbreak": false,
  "value": 3124,
  "geography": "subnational",
  "date": "2026-07-30",
  "source": "Actualité.cd",
  "url": "2026-07-30T08:21:39#aed00cb27904"
 },
 {
  "as_of": null,
  "outbreak": true,
  "metric": "total_cases",
  "value": 1926,
  "geography": "national_drc",
  "count_type": "cumulative",
  "date": "2026-07-13",
  "source": "Google News - RDC (fr)",
  "url": "https://news.google.com/rss/articles/CBMiggFBVV95cUxOQzdNVXdudmZnTExBLVFWZm5Mc1B2UHFOblNmMG1VXzVJV0Q4cS1OODFEdm8tVmQzTTdlQ2ZUckdEckZXSWZ0czdjNHJGRXJRbGJHdGdVQV92TC00X2xXYmgyamJNNm1Fc2FqMVFRR2Z2d1ZxM0NUeGdqN1hfVC14b2JR?oc=5"
 },
 {
  "as_of": null,
  "outbreak": true,
  "metric": "suspected_cases",
  "value": 200,
  "geography": "national_drc",
  "count_type": "new",
  "date": "2026-05-28",
  "source": "France24 Arabic",
  "url": "https://www.france24.com/ar/%D9%81%D9%8A%D8%AF%D9%8A%D9%88/20260528-%D8%A5%D9%8A%D8%A8%D9%88%D9%84%D8%A7-%D9%8A%D8%AA%D9%81%D8%A7%D9%82%D9%85-%D9%81%D9%8A-%D8%A7%D9%84%D9%83%D9%88%D9%86%D8%BA%D9%88-%D8%A7%D9%84%D8%AF%D9%8A%D9%85%D9%82%D8%B1%D8%A7%D8%B7%D9%8A%D8%A9-%D9%81%D9%8A-%D8%B8%D9%84-%D8%B4%D8%AD-%D8%A7%D9%84%D9%85%D9%88%D8%A7%D8%B1%D8%AF-%D8%A7%D9%84%D8%B5%D8%AD%D9%8A%D8%A9-%D9%84%D9%85%D9%83%D8%A7%D9%81%D8%AD%D8%A9-%D8%A7%D9%84%D9%88%D8%A8%D8%A7%D8%A1"
 },
 {
  "as_of": "2026-07-23",
  "outbreak": true,
  "metric": "deaths",
  "value": 1000,
  "geography": "national_drc",
  "count_type": "cumulative",
  "date": "2026-07-23",
  "source": "Google News - RDC (fr)",
  "url": "https://news.google.com/rss/articles/CBMikgFBVV95cUxNSE1XOXhBelh5VEJFNWk3RzRGenJpSFVFMGJwcHRBUmFYRDQtUWlHRFdQTF9vWU00dFdjMDhDLVF1X29pSDJPcDRpRTJTdE41NTg4dFZfUVkwdnJfVS1tM0ZtejR2ek93ajBUbXNaZzJpNXJhLU1Xc0hJdFdNUUFSekt3U3Z2aVUwVE9YNFd2cVhtdw?oc=5"
 },
 {
  "as_of": "2026-08-05",
  "count_type": "unclear",
  "value": 300,
  "outbreak": true,
  "metric": "suspected_cases",
  "geography": "subnational",
  "date": "2026-08-06",
  "source": "South China Morning Post",
  "url": "https://www.scmp.com/news/world/africa/article/3363217/dr-congo-tests-over-300-passengers-after-suspected-ebola-death-boat?utm_source=rss_feed"
 },
 {
  "as_of": null,
  "outbreak": true,
  "metric": "deaths",
  "value": 500,
  "geography": "national_drc",
  "count_type": "cumulative",
  "date": "2026-07-06",
  "source": "Google News - DR Congo (en)",
  "url": "https://news.google.com/rss/articles/CBMijgFBVV95cUxOczlqejdoUk9XWEVacHJQeS1BVnNVd19mWnR1RjdXT1ZjYjZRNS11MmpMX0psUEVQdXFobFU0NS1oUHJ6YjNweUMxQ205NDFGcmljQlZaNmFJWGtLQnBrLUltcHNoZGN4NUZfdlIzblkwM2VpcHJlMDNVLURYNTZ1QU1LdmxCNVByVEFRRGxB0gGeAUFVX3lxTE1fODhDLUI4VFZKUTBua0YydHlmaDl0QTJFcmJrQ2hnSkc2clg1M1NkQ1JLamh5ZFdnSDFxXzF5UkgtSnlRbnl0QXZ3amppQTlVTzBqRW9NOFpNamdmU0Z6RmtwSHlIS0FTWm1EMml3Y0tfUTZURFFjZlR4UE5QUWE4VzhvLWdiUEs3SERBSmQxYkxBbFBWMkU0TXN4aWR3?oc=5"
 },
 {
  "as_of": null,
  "outbreak": true,
  "metric": "deaths",
  "value": 600,
  "geography": "national_drc",
  "count_type": "cumulative",
  "date": "2026-07-09",
  "source": "Jamaica Observer",
  "url": "https://www.jamaicaobserver.com/2026/07/09/600-dead-dr-congo-ebola-outbreak/"
 },
 {
  "as_of": null,
  "outbreak": true,
  "metric": "deaths",
  "value": 500,
  "geography": "national_drc",
  "count_type": "cumulative",
  "date": "2026-07-06",
  "source": "Google News - RDC (fr)",
  "url": "https://news.google.com/rss/articles/CBMipgFBVV95cUxNMF9nLWxNWnQ2RERUby1tWGcwdXdidnRIMFI1ZU9fVFhCOGR0U0JBZk05TVU5UXJUdEtxbW53akh5Q3lRUG1hZWVRaFVLeHcwV1o0MGNHeE1wR2N0QXZJYzgzNlltQ21KVzI2NWdFWHpwdFFyNlNLa0hWVndUOEZqNDRCRnhOYURUenNQM2g3UkItQ1d4bkRDelZPQVl0N0I4c25FWlFn?oc=5"
 },
 {
  "as_of": null,
  "outbreak": true,
  "metric": "deaths",
  "value": 1000,
  "geography": "cross_border_total",
  "count_type": "cumulative",
  "date": "2026-07-22",
  "source": "Google News - DR Congo (en)",
  "url": "https://news.google.com/rss/articles/CBMibkFVX3lxTE1jTjdCbVU5TTZTT2VJaDd3RTdmNTBYMHg2WW9Pb1JiYWprR1VjZEY0ZldCOGpBdm1qSVlEOFM5MFZ4R1ZleHdTQ2pXN2FNX01KSi1lUnIxMURrb0NKemRrR3lWUzc2N2tTWjVIamNn?oc=5"
 },
 {
  "as_of": null,
  "outbreak": true,
  "metric": "deaths",
  "value": 1400,
  "geography": "national_drc",
  "count_type": "cumulative",
  "date": "2026-07-27",
  "source": "Google News - DR Congo (en)",
  "url": "https://news.google.com/rss/articles/CBMikgFBVV95cUxPLUl6VmpqSXZuSXp5bVNjVVFPUjBRQmtPWGR1eU5aaHpCOTZha1h1Wkw4MDdqZlhCNXBGWE94NG10Nlg3MjBqNldNV19LcE51N05Zb0VENGt6OFdRbGhyaDdldHhWQUJvcTVaSDhlbXBSa2JEY01YZ29qREltX1hoSHRQdlVfMHJtQm55aDRXN25fUQ?oc=5"
 },
 {
  "as_of": null,
  "outbreak": true,
  "metric": "deaths",
  "value": 1400,
  "geography": "national_drc",
  "count_type": "cumulative",
  "date": "2026-07-29",
  "source": "Google News - DR Congo (en)",
  "url": "https://news.google.com/rss/articles/CBMi2gFBVV95cUxOZEk1VDVQVEJnSVZwSFAtVWtaVThMcnBNOUJPcjhUeUViQXZabGcxWFY1dkdPakNCMmVMYzE2elhmTkU3cWlyX21wYXI3TWlNNktFTHdOUU1fMjN0QkM1eW9rbDhVaU8zck12dDVkcV9QZkszcl8tWG81cG40eUUyOGJfZ3dNMnhDb2hfUXQ4cWR6MGZud1p3eU1aRWZ0YUJFT1FmUUlXa094SlA0MndGUzJKNExvTjFJemgxNkJNekZHLU9CY0pRdkxJSVc3bmNQaFdDQndmZWRNQQ?oc=5"
 },
 {
  "metric": "deaths",
  "geography": "national_drc",
  "value": 1000,
  "outbreak": true,
  "count_type": "cumulative",
  "as_of": null,
  "date": "2026-07-22",
  "source": "Google News - DR Congo (en)",
  "url": "2026-07-22T19:49:53#4da4c116f7d4"
 },
 {
  "outbreak": true,
  "metric": "deaths",
  "as_of": "2026-07-22",
  "geography": "national_drc",
  "count_type": "cumulative",
  "value": 999,
  "date": "2026-07-22",
  "source": "Al Jazeera English",
  "url": "2026-07-22T14:01:10#b7ff041bde74"
 },
 {
  "count_type": "cumulative",
  "metric": "deaths",
  "value": 2,
  "as_of": "2026-07-22",
  "outbreak": true,
  "geography": "national_uganda",
  "date": "2026-07-22",
  "source": "Al Jazeera English",
  "url": "2026-07-22T14:01:10#b7ff041bde74"
 },
 {
  "as_of": null,
  "outbreak": true,
  "metric": "deaths",
  "value": 1300,
  "geography": "national_drc",
  "count_type": "cumulative",
  "date": "2026-07-25",
  "source": "Google News - RDC (fr)",
  "url": "https://news.google.com/rss/articles/CBMivwFBVV95cUxOQTlXeTZwcVNGSTE4VHFVSGg4cWF3djFFS20xaWd6RW84TXp6d0F6UFBKRW9IVFpEYml5c0hDRlRrV0l6SndOMnRjakFfOGpXcm1TWWJCODVNU0U4eHlnS3ZKZjJFdVF5MDNSYnl5aHNxVDJxVmptODB4aDRWajdsbUZIYUNFalpZWGZkaWI2cGhXbW9ueTZET190ckpOQnRiOFpCSnNjV2ZhNXgtVGw0UWtmS3ZLUVRZelp1Ym5tVdIBxAFBVV95cUxOZy02V25taTlWcUhMQWZ0UFB6ajFpZ2VvaVpTNFEtTk5vN1R2eF8yVFJCVmR6bkJWZ21WaHI5ai1DUUdUT0VWMDJKTUVVQTg4TXN2elQ4Ny10Tl8tQ1ZTYTdhYmY5aXAtanJpSjM5eXp3bWxSQ1VlcGlfQXF0by1WQ3dqX1dTMWFvZHJmOUtjV09qOFZIdjFGNFdfcnMwS2ZOcFBNQlY5aDBDc3AwUTRsLUlFWlhwdnVGVTIyZlZ5ZHlaQzcx?oc=5"
 },
 {
  "as_of": null,
  "outbreak": true,
  "metric": "confirmed_cases",
  "value": 3000,
  "geography": "national_drc",
  "count_type": "cumulative",
  "date": "2026-07-25",
  "source": "Google News - RDC (fr)",
  "url": "https://news.google.com/rss/articles/CBMivwFBVV95cUxOQTlXeTZwcVNGSTE4VHFVSGg4cWF3djFFS20xaWd6RW84TXp6d0F6UFBKRW9IVFpEYml5c0hDRlRrV0l6SndOMnRjakFfOGpXcm1TWWJCODVNU0U4eHlnS3ZKZjJFdVF5MDNSYnl5aHNxVDJxVmptODB4aDRWajdsbUZIYUNFalpZWGZkaWI2cGhXbW9ueTZET190ckpOQnRiOFpCSnNjV2ZhNXgtVGw0UWtmS3ZLUVRZelp1Ym5tVdIBxAFBVV95cUxOZy02V25taTlWcUhMQWZ0UFB6ajFpZ2VvaVpTNFEtTk5vN1R2eF8yVFJCVmR6bkJWZ21WaHI5ai1DUUdUT0VWMDJKTUVVQTg4TXN2elQ4Ny10Tl8tQ1ZTYTdhYmY5aXAtanJpSjM5eXp3bWxSQ1VlcGlfQXF0by1WQ3dqX1dTMWFvZHJmOUtjV09qOFZIdjFGNFdfcnMwS2ZOcFBNQlY5aDBDc3AwUTRsLUlFWlhwdnVGVTIyZlZ5ZHlaQzcx?oc=5"
 },
 {
  "outbreak": true,
  "value": 1500,
  "as_of": null,
  "geography": "national_drc",
  "metric": "deaths",
  "count_type": "cumulative",
  "date": "2026-07-30",
  "source": "TASS English",
  "url": "2026-07-30T13:57:14#b5cbf7cdf1c0"
 },
 {
  "outbreak": true,
  "metric": "deaths",
  "geography": "national_drc",
  "value": 600,
  "as_of": "2026-07-20",
  "count_type": "cumulative",
  "date": "2026-07-20",
  "source": "Google News - RDC (fr)",
  "url": "2026-07-20T06:54:12#f8f8bc018e95"
 },
 {
  "as_of": null,
  "outbreak": true,
  "metric": "deaths",
  "value": 100,
  "geography": "national_drc",
  "count_type": "cumulative",
  "date": "2026-06-08",
  "source": "TASS English",
  "url": "https://tass.com/society/2144239"
 },
 {
  "as_of": null,
  "outbreak": true,
  "metric": "confirmed_cases",
  "value": 550,
  "geography": "national_drc",
  "count_type": "cumulative",
  "date": "2026-06-08",
  "source": "TASS English",
  "url": "https://tass.com/society/2144239"
 },
 {
  "metric": "deaths",
  "geography": "unclear",
  "as_of": null,
  "outbreak": true,
  "value": 800,
  "count_type": "unclear",
  "date": "2026-07-18",
  "source": "Politico.cd",
  "url": "2026-07-18T17:58:11#0704540df36d"
 },
 {
  "as_of": "2026-05-25",
  "outbreak": true,
  "metric": "deaths",
  "value": 220,
  "geography": "unclear",
  "count_type": "cumulative",
  "date": "2026-05-25",
  "source": "Dawn Pakistan",
  "url": "https://www.dawn.com/news/2003035/who-chief-says-suspected-ebola-deaths-at-220-and-epidemic-is-outpacing-us"
 },
 {
  "as_of": "2026-08-03",
  "outbreak": true,
  "metric": "deaths",
  "value": 1650,
  "geography": "national_drc",
  "count_type": "cumulative",
  "date": "2026-08-03",
  "source": "Google News - RDC (fr)",
  "url": "https://news.google.com/rss/articles/CBMiyAFBVV95cUxQT1h2bGswdVhzdWt0UHFma19TbUs1ZHhaaEd5SDVJTmlDNzh3XzhXZktJTGxqQ0VydV9sa0FGM25BVC0td1pQX1oxNWNlVmtxSXBYODJjVWpLU3dzNzVBT2ZjcGNwNHgwQkg1aDlpaDBBUS12QnpMTnlrcFMtbjRJaEcyZnd5TVVVSlNqNGdQME16ZkxRUHhFb0VYY3pXR3F2NmE2REZ5SkpMWm5DOExYV3BKeDB0S2g0QWRWQk5LY094ZW9HRTVjX9IBzgFBVV95cUxNZDZQVTRQQ3JBVmIzV216WDhZRWlXbjJLWm5NdmFTSkpzWXpBZ2lYay1zN0syLTkwSllOdkNERG1ZT0RndEdiQXltRnpPa1RyUkhtbHdjTVhvLW9zcXJBNUNOaUdEdTlsUktXUmw2Tk4zQzVsZVNxUlRLYlZlRURUeEV2eHJ6dGFvOXhCa0NlWWZPQzM3QzEyQXJFUUFkVjBJWkxoUUYwZl9uRXBQbllpLTVMTFUybHVXU1htRkx5ZkVxcEh1WGg0S1lQQzliUQ?oc=5"
 },
 {
  "as_of": "2026-08-03",
  "outbreak": true,
  "metric": "confirmed_cases",
  "value": 3700,
  "geography": "national_drc",
  "count_type": "cumulative",
  "date": "2026-08-03",
  "source": "Google News - RDC (fr)",
  "url": "https://news.google.com/rss/articles/CBMiyAFBVV95cUxQT1h2bGswdVhzdWt0UHFma19TbUs1ZHhaaEd5SDVJTmlDNzh3XzhXZktJTGxqQ0VydV9sa0FGM25BVC0td1pQX1oxNWNlVmtxSXBYODJjVWpLU3dzNzVBT2ZjcGNwNHgwQkg1aDlpaDBBUS12QnpMTnlrcFMtbjRJaEcyZnd5TVVVSlNqNGdQME16ZkxRUHhFb0VYY3pXR3F2NmE2REZ5SkpMWm5DOExYV3BKeDB0S2g0QWRWQk5LY094ZW9HRTVjX9IBzgFBVV95cUxNZDZQVTRQQ3JBVmIzV216WDhZRWlXbjJLWm5NdmFTSkpzWXpBZ2lYay1zN0syLTkwSllOdkNERG1ZT0RndEdiQXltRnpPa1RyUkhtbHdjTVhvLW9zcXJBNUNOaUdEdTlsUktXUmw2Tk4zQzVsZVNxUlRLYlZlRURUeEV2eHJ6dGFvOXhCa0NlWWZPQzM3QzEyQXJFUUFkVjBJWkxoUUYwZl9uRXBQbllpLTVMTFUybHVXU1htRkx5ZkVxcEh1WGg0S1lQQzliUQ?oc=5"
 },
 {
  "as_of": "2026-07-23",
  "outbreak": true,
  "metric": "confirmed_cases",
  "value": 2973,
  "geography": "national_drc",
  "count_type": "cumulative",
  "date": "2026-07-25",
  "source": "Politico.cd",
  "url": "https://beto.cd/ebola-rdc-2973-cas-1309-morts-23-juillet-rungu-48e-zone-sante/"
 },
 {
  "as_of": "2026-07-23",
  "outbreak": true,
  "metric": "deaths",
  "value": 1309,
  "geography": "national_drc",
  "count_type": "cumulative",
  "date": "2026-07-25",
  "source": "Politico.cd",
  "url": "https://beto.cd/ebola-rdc-2973-cas-1309-morts-23-juillet-rungu-48e-zone-sante/"
 },
 {
  "count_type": "cumulative",
  "outbreak": true,
  "geography": "national_drc",
  "value": 2344,
  "metric": "total_cases",
  "as_of": "2026-07-18",
  "date": "2026-07-20",
  "source": "Politico.cd",
  "url": "2026-07-20T14:21:46#9564ee15e91b"
 },
 {
  "count_type": "cumulative",
  "as_of": "2026-07-18",
  "outbreak": true,
  "metric": "deaths",
  "geography": "national_drc",
  "value": 930,
  "date": "2026-07-20",
  "source": "Politico.cd",
  "url": "2026-07-20T14:21:46#9564ee15e91b"
 },
 {
  "as_of": "2026-06-02",
  "outbreak": true,
  "metric": "suspected_cases",
  "value": 116,
  "geography": "cross_border_total",
  "count_type": "cumulative",
  "date": "2026-06-02",
  "source": "France24",
  "url": "https://www.france24.com/en/health/20260602-who-reports-dramatic-drop-in-suspected-ebola-cases-from-over-900-to-116"
 },
 {
  "as_of": null,
  "outbreak": true,
  "metric": "suspected_cases",
  "value": 906,
  "geography": "cross_border_total",
  "count_type": "cumulative",
  "date": "2026-06-02",
  "source": "France24",
  "url": "https://www.france24.com/en/health/20260602-who-reports-dramatic-drop-in-suspected-ebola-cases-from-over-900-to-116"
 },
 {
  "as_of": "2026-06-02",
  "outbreak": true,
  "metric": "confirmed_cases",
  "value": 321,
  "geography": "national_drc",
  "count_type": "cumulative",
  "date": "2026-06-02",
  "source": "France24",
  "url": "https://www.france24.com/en/health/20260602-who-reports-dramatic-drop-in-suspected-ebola-cases-from-over-900-to-116"
 },
 {
  "as_of": "2026-06-02",
  "outbreak": true,
  "metric": "deaths",
  "value": 48,
  "geography": "national_drc",
  "count_type": "cumulative",
  "date": "2026-06-02",
  "source": "France24",
  "url": "https://www.france24.com/en/health/20260602-who-reports-dramatic-drop-in-suspected-ebola-cases-from-over-900-to-116"
 },
 {
  "as_of": "2026-06-02",
  "outbreak": true,
  "metric": "confirmed_cases",
  "value": 9,
  "geography": "national_uganda",
  "count_type": "cumulative",
  "date": "2026-06-02",
  "source": "France24",
  "url": "https://www.france24.com/en/health/20260602-who-reports-dramatic-drop-in-suspected-ebola-cases-from-over-900-to-116"
 },
 {
  "as_of": "2026-06-02",
  "outbreak": true,
  "metric": "deaths",
  "value": 1,
  "geography": "national_uganda",
  "count_type": "cumulative",
  "date": "2026-06-02",
  "source": "France24",
  "url": "https://www.france24.com/en/health/20260602-who-reports-dramatic-drop-in-suspected-ebola-cases-from-over-900-to-116"
 },
 {
  "as_of": "2026-06-30",
  "outbreak": true,
  "metric": "total_cases",
  "value": 1307,
  "geography": "national_drc",
  "count_type": "cumulative",
  "date": "2026-06-30",
  "source": "Google News - DR Congo (en)",
  "url": "https://news.google.com/rss/articles/CBMiYkFVX3lxTE5reTRWOXNXNEx1MDJfbmpMTFJPdHBwb1NjU3Q1Ull3ejVRcHRoYWpmZ0xBUVdzME5tWXZsR2xLNmduT3NwNTlBUXdkLUZuVFhFanA3MHU3c0JqYWlCZmdCYVd3?oc=5"
 },
 {
  "as_of": null,
  "outbreak": true,
  "metric": "deaths",
  "value": 400,
  "geography": "national_drc",
  "count_type": "cumulative",
  "date": "2026-07-02",
  "source": "Google News - DR Congo (en)",
  "url": "https://news.google.com/rss/articles/CBMifEFVX3lxTE53TzlYcE5XWldNdUFhVVBmUGxsTlJpNGJOTHM3bEZtc3FNcU9iTklPYkF4SDVaNk5iTFJFZXoyd3VfOFNFUHU0LXVXUXNfajFITXhYYTJCcEZudFpKZmpuRE5ONURaaDRmR09wRHRieUVaeVRIR2RhMFVSQ1E?oc=5"
 },
 {
  "as_of": "2026-07-20",
  "outbreak": true,
  "metric": "deaths",
  "value": 930,
  "geography": "national_drc",
  "count_type": "cumulative",
  "date": "2026-07-20",
  "source": "Google News - RDC (fr)",
  "url": "https://news.google.com/rss/articles/CBMiQEFVX3lxTE1NaWp0Z0hsMUtfeUd1b3c4ZmJTdlNFWWE0UmxkczVLNUJIdGwzWVJJTE41ZEFxeWRMVnlBNzRheFc?oc=5"
 },
 {
  "metric": "confirmed_cases",
  "count_type": "cumulative",
  "geography": "national_drc",
  "value": 3200,
  "as_of": "2026-07-28",
  "outbreak": true,
  "date": "2026-07-28",
  "source": "Africanews",
  "url": "2026-07-28T16:13:17#aad2b414855c"
 },
 {
  "geography": "national_drc",
  "as_of": null,
  "metric": "deaths",
  "outbreak": true,
  "count_type": "cumulative",
  "value": 2325,
  "date": "2026-08-17",
  "source": "Google News - DR Congo (en)",
  "url": "https://news.google.com/rss/articles/CBMi3AFBVV95cUxQcl9QSEQzaEtlbnllc1ZzTTJPUlF6VFc2bTF0UloxbFpheTVFN1BNOUVKSXhzeGhISE14N3pnS3ZOQjZmS0VPVVJEVV9xSURXLXp3dGNtVEtmc2o4X0Y1dTNJbmJ6TzE4aDZ3NmVXbWIxMm4yU0QybzR5U3ZubkJITTVTN1JSM1ZJQ3FzczQwcWlUXy1jM25DZnRsQTkwLUtsZFBodDdEM1k3dDRQdGtRMmFhdE1acDVEbEY2MjRhbHhJN1JnV3VnR2F0eHlyQWN4VXNlYVlSWU5QY0Uz?oc=5"
 },
 {
  "outbreak": true,
  "as_of": null,
  "metric": "confirmed_cases",
  "geography": "national_drc",
  "value": 101,
  "count_type": "new",
  "date": "2026-08-17",
  "source": "Google News - DR Congo (en)",
  "url": "https://news.google.com/rss/articles/CBMi3AFBVV95cUxQcl9QSEQzaEtlbnllc1ZzTTJPUlF6VFc2bTF0UloxbFpheTVFN1BNOUVKSXhzeGhISE14N3pnS3ZOQjZmS0VPVVJEVV9xSURXLXp3dGNtVEtmc2o4X0Y1dTNJbmJ6TzE4aDZ3NmVXbWIxMm4yU0QybzR5U3ZubkJITTVTN1JSM1ZJQ3FzczQwcWlUXy1jM25DZnRsQTkwLUtsZFBodDdEM1k3dDRQdGtRMmFhdE1acDVEbEY2MjRhbHhJN1JnV3VnR2F0eHlyQWN4VXNlYVlSWU5QY0Uz?oc=5"
 },
 {
  "as_of": "2026-07-27",
  "outbreak": true,
  "metric": "deaths",
  "value": 1405,
  "geography": "national_drc",
  "count_type": "cumulative",
  "date": "2026-07-27",
  "source": "Google News - DR Congo (en)",
  "url": "https://news.google.com/rss/articles/CBMijAFBVV95cUxOVWpOUW44allFZWJoV1pSRk5CM09GTHRwZS1DQXEtVWE5OGNWblducVFOeXdEbVZpemdhR045aV9Hclh2Vmt4T3dGbUlTRDFNVGN5aXp3Q2YwUVZHaEVuLUt2RU5BQ0kxNk4zOERlLWVEZ0ZLT2k2UTVFX0ZaVGo0aDZuTXo3VXFRWV9Xbw?oc=5"
 },
 {
  "as_of": "2026-07-27",
  "outbreak": true,
  "metric": "total_cases",
  "value": 3200,
  "geography": "national_drc",
  "count_type": "cumulative",
  "date": "2026-07-27",
  "source": "Google News - DR Congo (en)",
  "url": "https://news.google.com/rss/articles/CBMijAFBVV95cUxOVWpOUW44allFZWJoV1pSRk5CM09GTHRwZS1DQXEtVWE5OGNWblducVFOeXdEbVZpemdhR045aV9Hclh2Vmt4T3dGbUlTRDFNVGN5aXp3Q2YwUVZHaEVuLUt2RU5BQ0kxNk4zOERlLWVEZ0ZLT2k2UTVFX0ZaVGo0aDZuTXo3VXFRWV9Xbw?oc=5"
 },
 {
  "geography": "cross_border_total",
  "outbreak": true,
  "value": 1000,
  "count_type": "cumulative",
  "as_of": "2026-07-22",
  "metric": "deaths",
  "date": "2026-07-22",
  "source": "TASS English",
  "url": "2026-07-22T18:01:27#68b684d6d2e1"
 },
 {
  "outbreak": true,
  "value": 2473,
  "count_type": "cumulative",
  "metric": "confirmed_cases",
  "geography": "national_drc",
  "as_of": "2026-07-22",
  "date": "2026-07-22",
  "source": "TASS English",
  "url": "2026-07-22T18:01:27#68b684d6d2e1"
 },
 {
  "geography": "national_uganda",
  "value": 20,
  "outbreak": true,
  "metric": "confirmed_cases",
  "count_type": "cumulative",
  "as_of": "2026-07-22",
  "date": "2026-07-22",
  "source": "TASS English",
  "url": "2026-07-22T18:01:27#68b684d6d2e1"
 },
 {
  "as_of": null,
  "outbreak": true,
  "metric": "deaths",
  "value": 250,
  "geography": "national_drc",
  "count_type": "cumulative",
  "date": "2026-06-24",
  "source": "France24 French",
  "url": "https://www.france24.com/fr/vid%C3%A9o/20260624-rd-congo-ebola-gagne-du-terrain-dans-les-mines-d-or-de-mongbwalu"
 },
 {
  "metric": "deaths",
  "value": 930,
  "geography": "national_drc",
  "as_of": null,
  "count_type": "cumulative",
  "outbreak": true,
  "date": "2026-07-20",
  "source": "Google News - DR Congo (en)",
  "url": "2026-07-20T08:37:12#a07b84615247"
 },
 {
  "as_of": null,
  "outbreak": true,
  "metric": "confirmed_cases",
  "value": 1,
  "geography": "national_uganda",
  "count_type": "new",
  "date": "2026-06-24",
  "source": "AllAfrica Latest",
  "url": "https://allafrica.com/stories/202606240043.html"
 },
 {
  "as_of": "2026-07-09",
  "outbreak": true,
  "metric": "total_cases",
  "value": 1700,
  "geography": "national_drc",
  "count_type": "cumulative",
  "date": "2026-07-09",
  "source": "Google News - RDC (fr)",
  "url": "https://news.google.com/rss/articles/CBMif0FVX3lxTE1DV0o1QWdTcThidEg5ODk3SWlUQ2JtR1JoNmRISThXbDdrZV9ScGZJakhsRDBWQzJTVHdQR3Q3WTVqTVdYdDM2aDdOTjA0dTVBbFNWRDJhME9qeGVZOU9DR29DQWFMSkk0QmdSaVQ2bkJXUUsxTGxLTzJIVFQtSGs?oc=5"
 },
 {
  "as_of": "2026-07-09",
  "outbreak": true,
  "metric": "deaths",
  "value": 600,
  "geography": "national_drc",
  "count_type": "cumulative",
  "date": "2026-07-09",
  "source": "Google News - RDC (fr)",
  "url": "https://news.google.com/rss/articles/CBMif0FVX3lxTE1DV0o1QWdTcThidEg5ODk3SWlUQ2JtR1JoNmRISThXbDdrZV9ScGZJakhsRDBWQzJTVHdQR3Q3WTVqTVdYdDM2aDdOTjA0dTVBbFNWRDJhME9qeGVZOU9DR29DQWFMSkk0QmdSaVQ2bkJXUUsxTGxLTzJIVFQtSGs?oc=5"
 },
 {
  "as_of": "2026-07-31",
  "outbreak": true,
  "metric": "total_cases",
  "value": 3500,
  "geography": "national_drc",
  "count_type": "cumulative",
  "date": "2026-07-31",
  "source": "DW News",
  "url": "https://www.dw.com/en/dr-congo-ebola-outbreak-becomes-world-s-second-largest-ever/a-78196627?maca=en-rss-en-all-1573-rdf"
 },
 {
  "as_of": "2026-07-01",
  "outbreak": true,
  "metric": "total_cases",
  "value": 1333,
  "geography": "national_drc",
  "count_type": "cumulative",
  "date": "2026-07-01",
  "source": "Google News - DR Congo (en)",
  "url": "https://news.google.com/rss/articles/CBMi3wFBVV95cUxQUnNoaDR0dU9HRGI1eTZoTDV5S0lpYmJBY0FCU2JSYmQtZ2xiRjk0NG1QV0lld2RoRF9jVzJmeWFSR0RPM0dtR09KRHh4aUNxNDN2Yy1qV1RTdS0tUzlpVVlhaXp3UnpSVFlQUl81WVB1ZnFFWXNIa2g4Sll6UUpiYzRaRHhCaFA5QTZYaGpJLTRGUEx3SkRTNEUzazI4cF9fOGN6UFBDQm1fZDlMa0sxSGRidzdHdW5LNTEyMi1DVnJZQW9KUjVMLXpIc08tSFZ0M1NDZEZjTC1pd2ZoZkNz?oc=5"
 },
 {
  "count_type": "cumulative",
  "metric": "total_cases",
  "value": 4000,
  "geography": "national_drc",
  "as_of": "2026-08-07",
  "outbreak": true,
  "date": "2026-08-07",
  "source": "Google News - DR Congo (en)",
  "url": "https://news.google.com/rss/articles/CBMifkFVX3lxTE1TWE5BSFFGY25ZOXFDRE5vTngtRDRjVXNVWXl3NnFLU20xVUZLQVlmYk9qOVFaaVlmZ1dfbnlMRDhsdWluWnlJdFhLZDhmaUlRc3VxbDQ5blNoVVROSGpQQ2Z0a3RjSG10NzJxcWs2c3ZJcmcxUTRMM2loUFJWZw?oc=5"
 },
 {
  "as_of": null,
  "outbreak": true,
  "metric": "confirmed_cases",
  "value": 1200,
  "geography": "national_drc",
  "count_type": "cumulative",
  "date": "2026-06-27",
  "source": "Google News - DR Congo (en)",
  "url": "https://news.google.com/rss/articles/CBMiswFBVV95cUxNQWFic0x5M054aWxiY0RnbkVCOEIxZFJJbDVXcWlUd3lRbXhLMkZzYU93V0RnaGQ4S3pLMjZhalVnMVYza25KeE9nSTNyV3VUTzJtTGpOcG0yM2NmZDlyUUtEa1puT2pKOU5mdjZQYkFWQTJlRDdfYzZ4R2ZIRmFKTGM4UG1ianJDajdKUmw5LWFjM05qdGduMThzaV9BcnRRRnZsTHV4cFNxbUcyUXFiam5Eaw?oc=5"
 },
 {
  "count_type": "cumulative",
  "geography": "national_drc",
  "as_of": "2026-07-23",
  "metric": "deaths",
  "value": 1000,
  "outbreak": true,
  "date": "2026-07-23",
  "source": "Google News - DR Congo (en)",
  "url": "2026-07-23T07:39:31#03176fa8ca54"
 },
 {
  "as_of": "2026-07-13",
  "outbreak": true,
  "metric": "confirmed_cases",
  "value": 1900,
  "geography": "national_drc",
  "count_type": "cumulative",
  "date": "2026-07-13",
  "source": "Google News - RDC (fr)",
  "url": "https://news.google.com/rss/articles/CBMie0FVX3lxTE42S0ZXc19nYl9XRUlQVlFqY1U2OWlocXdTVXNtN2J0eU1fbGdNUkNndlFtT1ByS1J1M2lYbUNqZVhBNTI4RTE0NU5VcDZHaHY1Q1dMTmlFYVBzczFXc2FLNmdsMndEdnBNaTFLUUIwQS1vNjdyczdjMFFCaw?oc=5"
 },
 {
  "as_of": "2026-05-23",
  "outbreak": true,
  "metric": "total_cases",
  "value": 5,
  "geography": "national_uganda",
  "count_type": "cumulative",
  "date": "2026-05-23",
  "source": "Daily Nation Kenya",
  "url": "https://nation.africa/kenya/news/africa/uganda-confirms-three-new-ebola-cases-bringing-total-to-five-5470724"
 },
 {
  "as_of": "2026-05-23",
  "outbreak": true,
  "metric": "suspected_cases",
  "value": 750,
  "geography": "national_drc",
  "count_type": "cumulative",
  "date": "2026-05-23",
  "source": "Daily Nation Kenya",
  "url": "https://nation.africa/kenya/news/africa/uganda-confirms-three-new-ebola-cases-bringing-total-to-five-5470724"
 },
 {
  "as_of": "2026-05-23",
  "outbreak": true,
  "metric": "suspected_deaths",
  "value": 177,
  "geography": "national_drc",
  "count_type": "cumulative",
  "date": "2026-05-23",
  "source": "Daily Nation Kenya",
  "url": "https://nation.africa/kenya/news/africa/uganda-confirms-three-new-ebola-cases-bringing-total-to-five-5470724"
 },
 {
  "as_of": "2026-07-23",
  "outbreak": true,
  "metric": "deaths",
  "value": 1000,
  "geography": "national_drc",
  "count_type": "cumulative",
  "date": "2026-07-23",
  "source": "Google News - RDC (fr)",
  "url": "https://news.google.com/rss/articles/CBMixAFBVV95cUxNRTNZd2xaQmFrWTkxZVlLYzVidDc5T1R1RVpxVmktck05X2VINUh0S29ma0U0OHl4YU1sT3NWallicEdwRTNvYXN1ZGMtREZRYkNsRDY1UUVhaXFmazlVZV95RWZDMTZhRUtDcUJnZDM0Z2N2TDQ1RS1HaGdJSVl1bnlwTVktTFpSOUk3bHdfY3R2NE5fVFBxR0htTTNwMEQ0QVBOMU1qSjlXd0JpSzFqNU9kY0QzZUNJTU93ZFREWVJKcE5u?oc=5"
 },
 {
  "geography": "subnational",
  "value": 3262,
  "outbreak": true,
  "as_of": null,
  "metric": "total_cases",
  "count_type": "cumulative",
  "date": "2026-07-29",
  "source": "RFI Afrique",
  "url": "2026-07-29T02:30:06#e601115fcf09"
 },
 {
  "count_type": "cumulative",
  "value": 1437,
  "as_of": null,
  "metric": "deaths",
  "outbreak": true,
  "geography": "subnational",
  "date": "2026-07-29",
  "source": "RFI Afrique",
  "url": "2026-07-29T02:30:06#e601115fcf09"
 },
 {
  "as_of": "2026-07-08",
  "outbreak": true,
  "metric": "confirmed_cases",
  "value": 1708,
  "geography": "national_drc",
  "count_type": "cumulative",
  "date": "2026-07-08",
  "source": "Google News - RDC (fr)",
  "url": "https://news.google.com/rss/articles/CBMi3gFBVV95cUxQRG5DbWFJeHVnZ2pfNldlSWVFd2tqUkxuRmYyelBrQnM4VnNGUzJiR295ZTF3cklHTmtJY2M3ckU0ZjRuQ21iSUR2UzVSQlJPd1JFdEtFN0lvcmZFWTY3RW1MQ0NVUmNNeXVZdlo4ems5UEYtMUVPd1VUUER2elpvMGc5NUNfMUhEQjFsc1pWNmVDQmg3cVBMMkFPSnNFUEtNcUZqYURDbGJTV1o0a2EwcUx3Z0Z0REdhM1lpaXBOZ05lUERpcFJ6aWhkZkZORFVodXpxZUtjYktKc2xicVE?oc=5"
 },
 {
  "as_of": "2026-07-08",
  "outbreak": true,
  "metric": "deaths",
  "value": 580,
  "geography": "national_drc",
  "count_type": "cumulative",
  "date": "2026-07-08",
  "source": "Google News - RDC (fr)",
  "url": "https://news.google.com/rss/articles/CBMi3gFBVV95cUxQRG5DbWFJeHVnZ2pfNldlSWVFd2tqUkxuRmYyelBrQnM4VnNGUzJiR295ZTF3cklHTmtJY2M3ckU0ZjRuQ21iSUR2UzVSQlJPd1JFdEtFN0lvcmZFWTY3RW1MQ0NVUmNNeXVZdlo4ems5UEYtMUVPd1VUUER2elpvMGc5NUNfMUhEQjFsc1pWNmVDQmg3cVBMMkFPSnNFUEtNcUZqYURDbGJTV1o0a2EwcUx3Z0Z0REdhM1lpaXBOZ05lUERpcFJ6aWhkZkZORFVodXpxZUtjYktKc2xicVE?oc=5"
 },
 {
  "as_of": "2026-06-19",
  "outbreak": true,
  "metric": "deaths",
  "value": 202,
  "geography": "national_drc",
  "count_type": "cumulative",
  "date": "2026-06-19",
  "source": "Africanews",
  "url": "http://www.africanews.com/2026/06/19/ebola-death-toll-passes-200-in-dr-congo-from-875-confirmed-cases/"
 },
 {
  "as_of": "2026-06-19",
  "outbreak": true,
  "metric": "confirmed_cases",
  "value": 875,
  "geography": "national_drc",
  "count_type": "cumulative",
  "date": "2026-06-19",
  "source": "Africanews",
  "url": "http://www.africanews.com/2026/06/19/ebola-death-toll-passes-200-in-dr-congo-from-875-confirmed-cases/"
 },
 {
  "as_of": "2026-05-15",
  "outbreak": true,
  "metric": "suspected_cases",
  "value": 246,
  "geography": "national_drc",
  "count_type": "cumulative",
  "date": "2026-05-15",
  "source": "Euronews",
  "url": "http://www.euronews.com/health/2026/05/15/new-ebola-outbreak-in-remote-congo-province-leaves-65-dead-246-infected"
 },
 {
  "as_of": "2026-05-15",
  "outbreak": true,
  "metric": "deaths",
  "value": 65,
  "geography": "national_drc",
  "count_type": "cumulative",
  "date": "2026-05-15",
  "source": "Euronews",
  "url": "http://www.euronews.com/health/2026/05/15/new-ebola-outbreak-in-remote-congo-province-leaves-65-dead-246-infected"
 },
 {
  "as_of": null,
  "outbreak": true,
  "metric": "total_cases",
  "value": 2423,
  "geography": "national_drc",
  "count_type": "cumulative",
  "date": "2026-07-21",
  "source": "Politico.cd",
  "url": "https://beto.cd/ebola-rdc-flambee-la-plus-rapide-jamais-enregistree/"
 },
 {
  "as_of": null,
  "outbreak": true,
  "metric": "deaths",
  "value": 967,
  "geography": "national_drc",
  "count_type": "cumulative",
  "date": "2026-07-21",
  "source": "Politico.cd",
  "url": "https://beto.cd/ebola-rdc-flambee-la-plus-rapide-jamais-enregistree/"
 },
 {
  "count_type": "cumulative",
  "geography": "national_drc",
  "metric": "deaths",
  "as_of": null,
  "outbreak": true,
  "value": 2500,
  "date": "2026-08-21",
  "source": "Google News - RDC (fr)",
  "url": "https://news.google.com/rss/articles/CBMiowFBVV95cUxPV1htOXh6bjNWNUxzN2VaQWFud0pCTW9COTV3b0p0REJnTkllMTdWdEU0elNLRHdtSkw3OEptMG1zNWtvcEJnN1dIbFVrQWxkQ2IyRlhTYUctRUJETDVkWnNTbGQ3SkpFdTBkb3BsWnJEQ3AxT1BCcFJET2dMcHZDRzN4MVlYVWd3WUh5eGgzYWh0ak1TbnZMd0FYcHJfbjZyQ3Jr?oc=5"
 },
 {
  "as_of": null,
  "outbreak": true,
  "metric": "deaths",
  "value": 90,
  "geography": "national_drc",
  "count_type": "cumulative",
  "date": "2026-05-18",
  "source": "France24",
  "url": "https://www.france24.com/en/africa/20260518-what-we-know-deadly-new-ebola-outbreak-dr-congo"
 },
 {
  "metric": "deaths",
  "value": 900,
  "outbreak": true,
  "geography": "national_drc",
  "count_type": "cumulative",
  "as_of": "2026-07-20",
  "date": "2026-07-20",
  "source": "Google News - RDC (fr)",
  "url": "2026-07-20T17:48:00#a9038cf374de"
 },
 {
  "as_of": "2026-06-29",
  "outbreak": true,
  "metric": "confirmed_cases",
  "value": 1333,
  "geography": "national_drc",
  "count_type": "cumulative",
  "date": "2026-07-01",
  "source": "Politico.cd",
  "url": "https://beto.cd/ebola-rdc-indicateurs-29-juin-1333-cas-399-deces/"
 },
 {
  "as_of": "2026-06-29",
  "outbreak": true,
  "metric": "deaths",
  "value": 399,
  "geography": "national_drc",
  "count_type": "cumulative",
  "date": "2026-07-01",
  "source": "Politico.cd",
  "url": "https://beto.cd/ebola-rdc-indicateurs-29-juin-1333-cas-399-deces/"
 },
 {
  "as_of": "2026-07-13",
  "outbreak": true,
  "metric": "total_cases",
  "value": 1900,
  "geography": "national_drc",
  "count_type": "cumulative",
  "date": "2026-07-13",
  "source": "Google News - DR Congo (en)",
  "url": "https://news.google.com/rss/articles/CBMikwFBVV95cUxPNWhDdkFKQmtVZUJncmVOZnBubEx5TE9kX1VRaGlyaDkwbXBmbVdVVzhJcHd0UW5sMTFwN2lmZGtyeEtySGliNXlQdE9QYmRiTTA2LXNFeFIzTlloUWpzT2xXUlpWM1JoTUpTNm5oc2pETlhQdHExbGZmX2tOX290dVZPUnpIWFdWU01BS2p0WTU1SDQ?oc=5"
 },
 {
  "as_of": "2026-07-21",
  "outbreak": true,
  "metric": "total_cases",
  "value": 2400,
  "geography": "national_drc",
  "count_type": "cumulative",
  "date": "2026-07-21",
  "source": "Google News - DR Congo (en)",
  "url": "https://news.google.com/rss/articles/CBMiuAFBVV95cUxQY0ptRUI0NldpU25IcTY3bFFNTVhTTHV2Q0hGcEMySFNwWVdoSHdoWEFxenIzclBOVFI5NGE2aXBieFZrNjJqMURuN3RyQng3Q0JUc0RpYU5qaVFZTDZDdEIyNjc1MnNvTXI5eEp4Q200RjhCRkxRdWJ6a0dGZGpCUFZWRVU1QzNWYnBDeGtKWnRpOWdRUnhvMm92alZiMkRWQkZ0dF9FT2dOQXZRQ3hSMzNTVXBpR19E0gG-AUFVX3lxTE5IR05TYWp3aVNoTzNXZDhoTDBHM2lpR1JTM0JSWExiQUVvN0NpRExHRmlHckJOREFUNkR4QmZXX2FFbk5OdGZWdURwNnA5aHBxTEM0LVJwaENxQVJDNmcwN1JMelREc1RoRU56dFJZS1FRT1F2dUZ3SjhOazR2N0VoWVRGNGJjZEVVZTgzcmRXYThsVVpkaTFVRnJnUjFyU08yM2dIbDRlUDlycXUweUVLZUtjTDlhaDhFVUdPcXc?oc=5"
 },
 {
  "as_of": "2026-07-21",
  "outbreak": true,
  "metric": "total_cases",
  "value": 2400,
  "geography": "national_drc",
  "count_type": "cumulative",
  "date": "2026-07-21",
  "source": "Google News - DR Congo (en)",
  "url": "https://news.google.com/rss/articles/CBMijAFBVV95cUxQeUZLZTdRcUtSOFptOVR1UnRKVzFPSTkwRm8wQm5kdVZTajJtNlRqTDhzTnp6U3hmekdwRjhiR2RRcDF5bHNSdFhtdVdoYzBuLVNIR2dqQkxENnB3QUNQUDZvNmRVbzVvMEZETHA2OWR5SEZXLWl5RHNIQ3J6U1g4QnBTZTNYZXJMeDNaaQ?oc=5"
 },
 {
  "outbreak": true,
  "count_type": "cumulative",
  "value": 3000,
  "as_of": "2026-08-06",
  "geography": "national_drc",
  "metric": "confirmed_cases",
  "date": "2026-08-06",
  "source": "Google News - RDC (fr)",
  "url": "https://news.google.com/rss/articles/CBMimAFBVV95cUxPdW5Cb3oyLVhFZzRLX0NlamdDUTFZb1BDRE8tN3JpRjJWYXF0amptTDZTMzBVZFBnbVN0NFBBWDJmSkFsVEIzRkhtWVRSUjJyUUZaT1hEci13U2RNTU5NZkhOUDVVZU5hRWtaVnNYYmd5UkEyUjJEYkV1Nk91TFBFX0Rhb3A2TVZaWHpfZ21pYlFwbGZWRUs4dg?oc=5"
 },
 {
  "count_type": "cumulative",
  "value": 1750,
  "outbreak": true,
  "metric": "deaths",
  "geography": "national_drc",
  "as_of": "2026-08-05",
  "date": "2026-08-05",
  "source": "Google News - DR Congo (en)",
  "url": "https://news.google.com/rss/articles/CBMimAFBVV95cUxOU29CZ1dBS2NDVmxscjl5aEFfNjNVRUx0bW9uck9RZFRaU2k4V3F5cE5KbzMzeEY2UzB5b0dPTHloaGF6UlljODU3a3c4RVpBSk9JckxYcGFONS10NmFHXzZRUjh3bjkzQzdrcjBROXQ2aGxVMVBCakRBWGxMdHd1Y0l2UE5NVzRWbEJfQmlsQURTbXBFUVRsXw?oc=5"
 },
 {
  "as_of": null,
  "outbreak": true,
  "metric": "deaths",
  "value": 930,
  "geography": "national_drc",
  "count_type": "cumulative",
  "date": "2026-07-22",
  "source": "Google News - DR Congo (en)",
  "url": "https://news.google.com/rss/articles/CBMibEFVX3lxTFBRcFpDeW9EeHh5c2JPcmpDVjN4ZzVKZEtwZ2hoeGRNSUxjNTZXNHk4OWNpandlTE50OER2VDVoM0FXU3JRTE1IY2NBci05QjRkbVpDT2p5U2Q3dHdXWW1iV0t3cUtQLXdqdkRReQ?oc=5"
 },
 {
  "as_of": "2026-07-09",
  "outbreak": true,
  "metric": "deaths",
  "value": 500,
  "geography": "national_drc",
  "count_type": "cumulative",
  "date": "2026-07-09",
  "source": "Google News - DR Congo (en)",
  "url": "https://news.google.com/rss/articles/CBMitgFBVV95cUxNMlBlNmtKRW5hdEhycG5pOTZRdTBOVklrLWNxcDhyeHZaVEhjWW15aFZYdS1KXzRpYVVfRGttbGJqeTZJX3FrQk5QY012aEtydE9JM3VZcGh3VngtUGVoV0FuX2FZTHI1S2tBc0duZHlLclFPVXdOUlYzQ3gtaVlJblB2bnVfRUVYQ3ExVWtMX18xcWZsaGo2X0VxamZLOW9NNUhCV3ZadXp2MnhnUGJBZ1lzS2h5d9IBtgFBVV95cUxNMlBlNmtKRW5hdEhycG5pOTZRdTBOVklrLWNxcDhyeHZaVEhjWW15aFZYdS1KXzRpYVVfRGttbGJqeTZJX3FrQk5QY012aEtydE9JM3VZcGh3VngtUGVoV0FuX2FZTHI1S2tBc0duZHlLclFPVXdOUlYzQ3gtaVlJblB2bnVfRUVYQ3ExVWtMX18xcWZsaGo2X0VxamZLOW9NNUhCV3ZadXp2MnhnUGJBZ1lzS2h5dw?oc=5"
 },
 {
  "as_of": null,
  "outbreak": true,
  "metric": "deaths",
  "value": 200,
  "geography": "national_drc",
  "count_type": "cumulative",
  "date": "2026-06-19",
  "source": "France24 French",
  "url": "https://www.france24.com/fr/afrique/20260619-exclusif-%C3%A0-bunia-en-rd-congo-les-soignants-en-premi%C3%A8re-ligne-face-%C3%A0-ebola"
 },
 {
  "as_of": null,
  "outbreak": true,
  "metric": "deaths",
  "value": 100,
  "geography": "national_drc",
  "count_type": "cumulative",
  "date": "2026-05-19",
  "source": "France24 French",
  "url": "https://www.france24.com/fr/vid%C3%A9o/20260519-ebola-en-rd-congo-l-oms-d%C3%A9clenche-une-alerte-sanitaire-face-%C3%A0-une-%C3%A9pid%C3%A9mie-qui-s-%C3%A9tend"
 },
 {
  "metric": "total_cases",
  "as_of": "2026-07-26",
  "count_type": "cumulative",
  "geography": "national_drc",
  "outbreak": true,
  "value": 3000,
  "date": "2026-07-26",
  "source": "Google News - DR Congo (en)",
  "url": "2026-07-26T07:10:29#e80c98120468"
 },
 {
  "as_of": "2026-05-31",
  "outbreak": true,
  "metric": "suspected_cases",
  "value": 116,
  "geography": "national_drc",
  "count_type": "cumulative",
  "date": "2026-06-02",
  "source": "Dawn Pakistan",
  "url": "https://www.dawn.com/news/2004664/who-reports-sharp-drop-in-suspected-ebola-cases-from-906-to-116"
 },
 {
  "as_of": null,
  "outbreak": true,
  "metric": "suspected_cases",
  "value": 906,
  "geography": "national_drc",
  "count_type": "cumulative",
  "date": "2026-06-02",
  "source": "Dawn Pakistan",
  "url": "https://www.dawn.com/news/2004664/who-reports-sharp-drop-in-suspected-ebola-cases-from-906-to-116"
 },
 {
  "as_of": null,
  "outbreak": true,
  "metric": "confirmed_cases",
  "value": 330,
  "geography": "cross_border_total",
  "count_type": "cumulative",
  "date": "2026-06-02",
  "source": "Dawn Pakistan",
  "url": "https://www.dawn.com/news/2004664/who-reports-sharp-drop-in-suspected-ebola-cases-from-906-to-116"
 },
 {
  "as_of": null,
  "outbreak": true,
  "metric": "confirmed_cases",
  "value": 321,
  "geography": "national_drc",
  "count_type": "cumulative",
  "date": "2026-06-02",
  "source": "Dawn Pakistan",
  "url": "https://www.dawn.com/news/2004664/who-reports-sharp-drop-in-suspected-ebola-cases-from-906-to-116"
 },
 {
  "as_of": null,
  "outbreak": true,
  "metric": "deaths",
  "value": 48,
  "geography": "national_drc",
  "count_type": "cumulative",
  "date": "2026-06-02",
  "source": "Dawn Pakistan",
  "url": "https://www.dawn.com/news/2004664/who-reports-sharp-drop-in-suspected-ebola-cases-from-906-to-116"
 },
 {
  "as_of": null,
  "outbreak": true,
  "metric": "confirmed_cases",
  "value": 9,
  "geography": "national_uganda",
  "count_type": "cumulative",
  "date": "2026-06-02",
  "source": "Dawn Pakistan",
  "url": "https://www.dawn.com/news/2004664/who-reports-sharp-drop-in-suspected-ebola-cases-from-906-to-116"
 },
 {
  "as_of": null,
  "outbreak": true,
  "metric": "suspected_cases",
  "value": 1000,
  "geography": "subnational",
  "count_type": "cumulative",
  "date": "2026-05-28",
  "source": "Africanews",
  "url": "http://www.africanews.com/2026/05/28/dr-congo-suspected-ebola-cases-near-1000-with-at-least-220-deaths/"
 },
 {
  "as_of": null,
  "outbreak": true,
  "metric": "suspected_cases",
  "value": 220,
  "geography": "subnational",
  "count_type": "cumulative",
  "date": "2026-05-28",
  "source": "Africanews",
  "url": "http://www.africanews.com/2026/05/28/dr-congo-suspected-ebola-cases-near-1000-with-at-least-220-deaths/"
 },
 {
  "as_of": null,
  "outbreak": true,
  "metric": "deaths",
  "value": 1000,
  "geography": "national_drc",
  "count_type": "cumulative",
  "date": "2026-07-22",
  "source": "RFI Afrique",
  "url": "https://www.rfi.fr/fr/afrique/20260722-ebola-en-rdc-kinshasa-assouplit-la-quarantaine-et-privil%C3%A9gie-l-%C3%A9valuation-du-risque-au-cas-par-cas"
 },
 {
  "as_of": null,
  "outbreak": true,
  "metric": "total_cases",
  "value": 2423,
  "geography": "national_drc",
  "count_type": "cumulative",
  "date": "2026-07-22",
  "source": "RFI Afrique",
  "url": "https://www.rfi.fr/fr/afrique/20260722-ebola-en-rdc-kinshasa-assouplit-la-quarantaine-et-privil%C3%A9gie-l-%C3%A9valuation-du-risque-au-cas-par-cas"
 },
 {
  "as_of": null,
  "outbreak": true,
  "metric": "deaths",
  "value": 1300,
  "geography": "national_drc",
  "count_type": "cumulative",
  "date": "2026-07-26",
  "source": "Google News - RDC (fr)",
  "url": "https://news.google.com/rss/articles/CBMihAFBVV95cUxQM3lnMVg5UGkzdXZVNnhWV0pGaWh5REpNYkptM2xGQzBWRUlWM2ROX0R2LV8wTlJCX0lYVlUzb3VIZDBxeU5LY054SlJKWV9BZmFYUGtEbk91bWt4OHRCNHo5VXFSN0pGRnUzZWxjYmNNYXR5NVdBVnZDTHVrelZpdzJiaEk?oc=5"
 },
 {
  "as_of": null,
  "outbreak": true,
  "metric": "deaths",
  "value": 600,
  "geography": "national_drc",
  "count_type": "cumulative",
  "date": "2026-07-10",
  "source": "Google News - RDC (fr)",
  "url": "https://news.google.com/rss/articles/CBMi6AFBVV95cUxNSEprZ2thZHdIVGk5Rk95X2hCSE9kaHltWHBONS1fYWQ2LVJuSVhzaUo2U3hIOUxDUWhfTU1OXzRXYk82TDZMY0FOcGVKVnJUVjBIMC1ValpiQjg3bTgyaTVyTzRNLTRMdkdTdDQ3ZTc3LXZrU2N1NFc2LTA4alEyY3BnUzBIaFRVdllWcmQ2QWR3VkNsY1pqUXRFQjlvNmJ4QnE3UmVzcDBRUEFZcGhTdkEwRnRpbUpfYWFZdVo0NWNUMy11c29lcTBXQldDUHkxQm5jTXZwY0xpZVRzeExTWUMzMUt6cTlP?oc=5"
 },
 {
  "as_of": "2026-07-27",
  "outbreak": true,
  "metric": "confirmed_cases",
  "value": 3200,
  "geography": "national_drc",
  "count_type": "cumulative",
  "date": "2026-07-27",
  "source": "Google News - DR Congo (en)",
  "url": "https://news.google.com/rss/articles/CBMibEFVX3lxTE9RMEEtdVNsRFl1WVlGOVBSZHJSTWo5WXJNMXFxV2JwWDA1MmlTal9zRVpsWFc5NXFoajBUZmJJM29mVEFWWUJWQTlYZFRJckdZbjFwd0NyWTlFOUZxOTVXNTZROWVwSnJOVHd4OQ?oc=5"
 },
 {
  "metric": "new_cases",
  "value": 1000,
  "count_type": "new",
  "geography": "national_drc",
  "as_of": null,
  "outbreak": true,
  "date": "2026-07-27",
  "source": "Google News - RDC (fr)",
  "url": "2026-07-27T07:01:00#dfeb3e483186"
 },
 {
  "as_of": "2026-07-12",
  "outbreak": true,
  "metric": "total_cases",
  "value": 1830,
  "geography": "national_drc",
  "count_type": "cumulative",
  "date": "2026-07-12",
  "source": "Google News - RDC (fr)",
  "url": "https://news.google.com/rss/articles/CBMitgFBVV95cUxNUjk5d29UN09FenNOb0pQZ1FLU3JteEhKS2VDWXU2aFEzaENoTWhHM204bWtKY1V0Z2thZndLb2E2d0VHYnpoNHNZWFlUcURuSmZqdTRWekRFUFdXOUZjUjdQWkdsZlZ1bGUwMzVlZVJyZmlvaUUyS0RoNWc2V3VmamI1OUYwNkQ3dUEyRWhFSUl1UXhBWmFtY2U1dHNVdmUyQVk0WTNlMFFxVGZRQkRpTkNoQ2F4QQ?oc=5"
 },
 {
  "as_of": "2026-07-12",
  "outbreak": true,
  "metric": "deaths",
  "value": 648,
  "geography": "national_drc",
  "count_type": "cumulative",
  "date": "2026-07-12",
  "source": "Google News - RDC (fr)",
  "url": "https://news.google.com/rss/articles/CBMitgFBVV95cUxNUjk5d29UN09FenNOb0pQZ1FLU3JteEhKS2VDWXU2aFEzaENoTWhHM204bWtKY1V0Z2thZndLb2E2d0VHYnpoNHNZWFlUcURuSmZqdTRWekRFUFdXOUZjUjdQWkdsZlZ1bGUwMzVlZVJyZmlvaUUyS0RoNWc2V3VmamI1OUYwNkQ3dUEyRWhFSUl1UXhBWmFtY2U1dHNVdmUyQVk0WTNlMFFxVGZRQkRpTkNoQ2F4QQ?oc=5"
 },
 {
  "as_of": null,
  "outbreak": true,
  "metric": "deaths",
  "value": 600,
  "geography": "national_drc",
  "count_type": "cumulative",
  "date": "2026-07-09",
  "source": "Google News - DR Congo (en)",
  "url": "https://news.google.com/rss/articles/CBMieEFVX3lxTE5SakhxcURseGJkYmNfcXhIOFVvakxzR0MxaldYemJSZ1pqWWQxX0x1WE5LZV8tVmgzakRyaU4zbVFTOVdiU1p0MVI3aUNZQ1RlNTlKSjFZOWJycFYyMGd1aThOXzdVS0E2ekFiV2c5blRJY1pHckdmeA?oc=5"
 },
 {
  "as_of": "2026-07-27",
  "count_type": "cumulative",
  "geography": "national_drc",
  "metric": "deaths",
  "outbreak": true,
  "value": 1405,
  "date": "2026-07-27",
  "source": "Google News - DR Congo (en)",
  "url": "2026-07-27T14:46:28#e01a620e329c"
 },
 {
  "outbreak": true,
  "geography": "subnational",
  "metric": "deaths",
  "value": 1,
  "count_type": "new",
  "as_of": null,
  "date": "2026-08-13",
  "source": "Reuters Top News",
  "url": "https://news.google.com/rss/articles/CBMiwgFBVV95cUxPY0lKMkNkQzI1X2NLOHR5SkJtUGJwZGhvZWNSaWdYN3hGeUFiMUFidXZMM2h6cDQwQ1h5X2Z5dWctUjhhRUtRVmRrakVsN2tOY2QzZERQMmFLZWczRlY0RjhTM3p3LWUydGdKMklkcm8yaTNYSzMxNFNWV093LUo4SEtFM2RtLU1VZk80ajR6Yml6S3N5RGN1QXZOUTBkZGxvSlJfSGpOTEMzMUt0NGhManltMUVobG4xeEhxcVZMOWc3Zw?oc=5"
 },
 {
  "geography": "cross_border_total",
  "as_of": "2026-07-22",
  "outbreak": true,
  "count_type": "cumulative",
  "metric": "deaths",
  "value": 1000,
  "date": "2026-07-22",
  "source": "Google News - RDC (fr)",
  "url": "2026-07-22T16:53:00#0ffff3f9d9be"
 },
 {
  "as_of": null,
  "outbreak": true,
  "metric": "deaths",
  "value": 4,
  "geography": "subnational",
  "count_type": "unclear",
  "date": "2026-05-15",
  "source": "Le Monde International",
  "url": "https://www.lemonde.fr/afrique/article/2026/05/15/en-rdc-une-nouvelle-epidemie-d-ebola-fait-quatre-morts-dans-l-est-du-pays_6689415_3212.html"
 },
 {
  "as_of": null,
  "outbreak": true,
  "metric": "suspected_cases",
  "value": 246,
  "geography": "subnational",
  "count_type": "cumulative",
  "date": "2026-05-15",
  "source": "Le Monde International",
  "url": "https://www.lemonde.fr/afrique/article/2026/05/15/en-rdc-une-nouvelle-epidemie-d-ebola-fait-quatre-morts-dans-l-est-du-pays_6689415_3212.html"
 },
 {
  "as_of": null,
  "outbreak": true,
  "metric": "deaths",
  "value": 65,
  "geography": "subnational",
  "count_type": "cumulative",
  "date": "2026-05-15",
  "source": "Le Monde International",
  "url": "https://www.lemonde.fr/afrique/article/2026/05/15/en-rdc-une-nouvelle-epidemie-d-ebola-fait-quatre-morts-dans-l-est-du-pays_6689415_3212.html"
 },
 {
  "as_of": null,
  "outbreak": true,
  "metric": "deaths",
  "value": 1000,
  "geography": "cross_border_total",
  "count_type": "cumulative",
  "date": "2026-07-22",
  "source": "Google News - DR Congo (en)",
  "url": "https://news.google.com/rss/articles/CBMikwFBVV95cUxOQzllVXUxczNMc21JVk8zaUxXUU4xMERmb3FZbDUyM3dyTmxOQldybFBTMHh1YXlGWWNnRnFLQjl2LUdrb0RmX1J4RGFyODRXT29RclJER200M0VGX09wOThaT1FfSDFoYUY1TTk3YllDSzFvaXZXTzRmckFYZC1CNVBWRnNIUkhrN0hVVnQzSExGSG8?oc=5"
 },
 {
  "as_of": "2026-07-08",
  "outbreak": true,
  "metric": "confirmed_cases",
  "value": 1708,
  "geography": "national_drc",
  "count_type": "cumulative",
  "date": "2026-07-08",
  "source": "Google News - DR Congo (en)",
  "url": "https://news.google.com/rss/articles/CBMijgFBVV95cUxPOEtQXzNVUDc1VUhhRFBnNE1Md3dYWE9TRnFTUmJVR29nYlYzYlZIbEk1NVJVN1lyZmU3MW8yYXhBQmJILTJHZG1NWWE4cWZ4M2tPYlQ0cGpYTU8zUURVVms5X0F1dlUwaEI4TkZfcG5tRW91VktBbWxkdk5LazFoTGZnemo4MENfNkY5Tkpn?oc=5"
 },
 {
  "as_of": "2026-07-08",
  "outbreak": true,
  "metric": "deaths",
  "value": 580,
  "geography": "national_drc",
  "count_type": "cumulative",
  "date": "2026-07-08",
  "source": "Google News - DR Congo (en)",
  "url": "https://news.google.com/rss/articles/CBMijgFBVV95cUxPOEtQXzNVUDc1VUhhRFBnNE1Md3dYWE9TRnFTUmJVR29nYlYzYlZIbEk1NVJVN1lyZmU3MW8yYXhBQmJILTJHZG1NWWE4cWZ4M2tPYlQ0cGpYTU8zUURVVms5X0F1dlUwaEI4TkZfcG5tRW91VktBbWxkdk5LazFoTGZnemo4MENfNkY5Tkpn?oc=5"
 },
 {
  "as_of": null,
  "outbreak": true,
  "metric": "deaths",
  "value": 1000,
  "geography": "national_drc",
  "count_type": "cumulative",
  "date": "2026-07-23",
  "source": "Google News - RDC (fr)",
  "url": "https://news.google.com/rss/articles/CBMiggFBVV95cUxQTUhtN1RqS0VVV1V6TEJjV0VpU0l1WWxkMnpqRHJKdWNmVV9MYmlkeDJzdGtwZkhXOGg1ZWxPMUNXQnlxSGZLdm50eFlxLVg0U0tlVlp1cTRlbjA4bExqVTZ6UGhNc3pqWkVXNUZtaFZ3T0dQRmZScTZHNl9LS2Q5XzZ3?oc=5"
 },
 {
  "as_of": null,
  "outbreak": true,
  "metric": "deaths",
  "value": 1500,
  "geography": "cross_border_total",
  "count_type": "cumulative",
  "date": "2026-07-31",
  "source": "Google News - RDC (fr)",
  "url": "https://news.google.com/rss/articles/CBMipAFBVV95cUxORWl3UDVIYjVUOU5ZYjByYkZDU0lIaFB5UlZRQ2JYS2VpWE5vSmlrTHU0SURzTWthUnlVNlhGV014YnliM3BzU2QxYUNFcldjTnNnVjVjM3Nwb3R2TkstclJ5NjVMdlV5RDhTQzU1SDRuWUhuam1lWFR3SDRNME5xWjF6bHZGQzFrWmY0bzRhX251c1QtVU9lTUFxTi1RS19GN0Iwdw?oc=5"
 },
 {
  "as_of": null,
  "outbreak": false,
  "metric": "suspected_cases",
  "value": 100,
  "geography": "other",
  "count_type": "unclear",
  "date": "2026-06-04",
  "source": "AllAfrica Kenya",
  "url": "https://allafrica.com/stories/202606040037.html"
 },
 {
  "as_of": null,
  "outbreak": true,
  "metric": "recovered",
  "value": 100,
  "geography": "national_drc",
  "count_type": "cumulative",
  "date": "2026-06-29",
  "source": "Google News - RDC (fr)",
  "url": "https://news.google.com/rss/articles/CBMi-gFBVV95cUxNemptcDhiekhOcGhISmVHaXl4c2dRX1Q2dWJpSGhHQjFDU01UTEtMeXZzcEhORDdLYlJvUUkwZlJuQ0pYcVpCelJkREstX0ZBNUpZSkpfdnVpUkNvMGpRQl9ncUExYmE1VUdmRUltbVNra0x1TTZOU3JYUVhURWdLdi1SQ1VaWUNXOEJHVmpmbUY5cVNxa1A2azdpYkd3TzljQjlVdkVsUU1TcjFrYi1aVUt3LVZVVVdOaXdNcUFPaXFxTVhMN0NVVGVSaXZuNTdMMERYS09xSFVsRWpXUHlvb3E4X0NCYWFWZjVZZGFrbUQ0SURLblJEaml3?oc=5"
 },
 {
  "metric": "deaths",
  "geography": "national_drc",
  "as_of": "2026-07-23",
  "count_type": "cumulative",
  "outbreak": true,
  "value": 1000,
  "date": "2026-07-23",
  "source": "Google News - DR Congo (en)",
  "url": "2026-07-23T08:50:40#1b5114883169"
 },
 {
  "outbreak": true,
  "as_of": "2026-07-27",
  "metric": "deaths",
  "value": 1405,
  "count_type": "cumulative",
  "geography": "national_drc",
  "date": "2026-07-27",
  "source": "Google News - DR Congo (en)",
  "url": "2026-07-27T04:42:42#286c7fe115a1"
 },
 {
  "metric": "total_cases",
  "count_type": "cumulative",
  "value": 2400,
  "geography": "national_drc",
  "as_of": "2026-07-21",
  "outbreak": true,
  "date": "2026-07-21",
  "source": "Google News - DR Congo (en)",
  "url": "2026-07-21T04:17:33#b2added2415d"
 },
 {
  "as_of": null,
  "outbreak": true,
  "metric": "confirmed_cases",
  "value": 500,
  "geography": "unclear",
  "count_type": "cumulative",
  "date": "2026-06-08",
  "source": "AllAfrica Latest",
  "url": "https://allafrica.com/stories/202606080028.html"
 },
 {
  "as_of": "2026-06-22",
  "outbreak": true,
  "metric": "confirmed_cases",
  "value": 1000,
  "geography": "national_drc",
  "count_type": "cumulative",
  "date": "2026-06-22",
  "source": "Asharq Al-Awsat",
  "url": "https://english.aawsat.com/node/5287020"
 },
 {
  "as_of": "2026-06-22",
  "outbreak": true,
  "metric": "deaths",
  "value": 254,
  "geography": "national_drc",
  "count_type": "cumulative",
  "date": "2026-06-22",
  "source": "Asharq Al-Awsat",
  "url": "https://english.aawsat.com/node/5287020"
 },
 {
  "value": 1000,
  "geography": "national_drc",
  "count_type": "cumulative",
  "metric": "deaths",
  "as_of": "2026-07-22",
  "outbreak": true,
  "date": "2026-07-22",
  "source": "Google News - RDC (fr)",
  "url": "2026-07-22T10:11:12#2edf464ed5ac"
 },
 {
  "geography": "national_drc",
  "count_type": "cumulative",
  "as_of": "2026-07-17",
  "value": 600,
  "metric": "deaths",
  "outbreak": true,
  "date": "2026-07-17",
  "source": "Google News - DR Congo (en)",
  "url": "2026-07-17T09:21:18#55274092fe79"
 },
 {
  "as_of": null,
  "outbreak": true,
  "metric": "deaths",
  "value": 1000,
  "geography": "cross_border_total",
  "count_type": "cumulative",
  "date": "2026-07-23",
  "source": "Google News - RDC (fr)",
  "url": "https://news.google.com/rss/articles/CBMiogFBVV95cUxQeGVUdXlIWUpWS2RQWUVYT2JTQnQ1Y3hBTDZxME1FRXcyNHNoM3p4RWEwS1dnUVpIaU5sX1oyVHYyRHFGbDZ6MjNVS1QteUdMUE9XellLb3B6SHpubll3WVgtalVWQWNYNndhVDl6WGZCWk53VDNyR3phN0wwTWR1cEVmcDhfb2JBQjAtendKa2JDcHR4bkE1b056Yms1THA0eUE?oc=5"
 },
 {
  "as_of": null,
  "value": 2000,
  "outbreak": true,
  "metric": "deaths",
  "count_type": "cumulative",
  "geography": "national_drc",
  "date": "2026-08-12",
  "source": "Google News - DR Congo (en)",
  "url": "https://news.google.com/rss/articles/CBMitgFBVV95cUxNUlVhX1ZjX1JvaXdOY1I0WFlmTXRLa05SRndXS3h1Z0pkU0gxV3RMb25na01GR013MmpMakg4eElhUTJudkhYcU1sOFhzQVkxc0NKMDVoUWl6NFVTN21LMUJPSDRFeEU2Z3ZPNzdPQU16bTluTjVqZ1RWNTU3anRHYUo0Z3E4WWRfbUhlbDZsRHIzenRhRVhqd2lpdnJzM3RFX0FJVGVKUmt5NzFfM1Y0eTU2UDNjZw?oc=5"
 },
 {
  "outbreak": true,
  "as_of": null,
  "value": 4000,
  "metric": "confirmed_cases",
  "count_type": "cumulative",
  "geography": "national_drc",
  "date": "2026-08-12",
  "source": "Google News - DR Congo (en)",
  "url": "https://news.google.com/rss/articles/CBMitgFBVV95cUxNUlVhX1ZjX1JvaXdOY1I0WFlmTXRLa05SRndXS3h1Z0pkU0gxV3RMb25na01GR013MmpMakg4eElhUTJudkhYcU1sOFhzQVkxc0NKMDVoUWl6NFVTN21LMUJPSDRFeEU2Z3ZPNzdPQU16bTluTjVqZ1RWNTU3anRHYUo0Z3E4WWRfbUhlbDZsRHIzenRhRVhqd2lpdnJzM3RFX0FJVGVKUmt5NzFfM1Y0eTU2UDNjZw?oc=5"
 },
 {
  "as_of": null,
  "outbreak": true,
  "metric": "deaths",
  "value": 131,
  "geography": "national_drc",
  "count_type": "cumulative",
  "date": "2026-05-19",
  "source": "France24 French",
  "url": "https://www.france24.com/fr/afrique/20260519-epidemie-ebola-nombre-de-cas-en-hausse-chef-oms-profondement-preoccupe-afrique-vaccins"
 },
 {
  "as_of": "2026-06-30",
  "outbreak": true,
  "metric": "total_cases",
  "value": 1307,
  "geography": "national_drc",
  "count_type": "cumulative",
  "date": "2026-06-30",
  "source": "Google News - RDC (fr)",
  "url": "https://news.google.com/rss/articles/CBMie0FVX3lxTE5sZEJmTWl1SzBpeWlOdGptemJpV182YWFEM29JamRsd0ZhZC1PdXhiT3dYOWYtMUtHWlhERHBtSWxZcnFVa2NRUE5GWTFpcl80Z3VSR2xQTjFxMS1zVDRLUUhCUzFwWkRuM2JWSzE5aERZMFpmSDNpRzN5MA?oc=5"
 },
 {
  "as_of": null,
  "outbreak": true,
  "metric": "total_cases",
  "value": 2400,
  "geography": "national_drc",
  "count_type": "cumulative",
  "date": "2026-07-21",
  "source": "Google News - DR Congo (en)",
  "url": "https://news.google.com/rss/articles/CBMinAFBVV95cUxOYXlfQTZwYjNzdVpiMzJ0UE1TWGxTM01ieENJYldIcWhaZFRtRURBOUNCVFVHRkNrNXVGRFdYY3NJcjJoQ1RocFpuSWk1VHdrLUNNWHRDM0dGbTV1SWpzVkhScmlBazFXLWhwSkpDU2haaXJwVkVLZ2U4OUU0STZGVW9WY1RrX3R2V09SNzRRMVdrZFVSZVQ3bWIxWG8?oc=5"
 },
 {
  "outbreak": true,
  "metric": "total_cases",
  "as_of": "2026-08-07",
  "count_type": "cumulative",
  "value": 4000,
  "geography": "national_drc",
  "date": "2026-08-07",
  "source": "Google News - DR Congo (en)",
  "url": "https://news.google.com/rss/articles/CBMiqAFBVV95cUxNWUtBN1Fad0dHSFZ0WF9NbW9Idl9xRnozdTRuWWxEaTFUYUlBTWthbWI4OWVyVHlGWkVWN1NOVVJRcXpVTU9GT05IckY4ZF9wb0ZsSDZlUUtfcUdkWndESEUyLUFJN21DUXVMTnNGQWE2Z3o3a05XQU9vaUh4Rmo3ZDZnbEhEQVpFOVR3a2M0WG9fSXc3bndrclJSczM2elB4QXJib2tkaV_SAa4BQVVfeXFMTmdId0dqQmFxZEU0cWwyNzlOMk9udkFpZmtGeHBiMVJGWUt0aGV4VjM1NU9LZEktbUZXbXhNdk9USGNoc3d4OU10V0wtaUtGdEVKUzlRY2xaNlRuYXpyT2dhYS1oU1dzdGU0SldwZXAwYkUwZjJfS1Rub0ZjeU9ST0RGX1BfWVVnSlluTXBtQjF1RlB5bmQ4czBWT3FhME02TEhrZTZ4MldqUzhlWXVn?oc=5"
 },
 {
  "as_of": null,
  "outbreak": true,
  "metric": "total_cases",
  "value": 3500,
  "geography": "national_drc",
  "count_type": "cumulative",
  "date": "2026-08-01",
  "source": "Google News - DR Congo (en)",
  "url": "https://news.google.com/rss/articles/CBMiWEFVX3lxTE80SlpQRTVaYTFvS1cxNVMtYUdaV1RJTzdDYzFLYkFPODBNVkQ2bzJYR1M0LU8wS2JIcEw3SDBOSHRhQldNUGV3Nmdkc2c0RjRENThGbkN3bWY?oc=5"
 },
 {
  "as_of": null,
  "outbreak": true,
  "metric": "deaths",
  "value": 1000,
  "geography": "national_drc",
  "count_type": "cumulative",
  "date": "2026-07-22",
  "source": "Google News - DR Congo (en)",
  "url": "https://news.google.com/rss/articles/CBMid0FVX3lxTE83OGJ3UUtjeUs5RlQtcmlZeUFjb0FpZ1lBZ050NkJiaUNXcFpoZWkyanlXeFNSMjdhQmxOQ3Jzbld1SDhNcGJfdFVxdFJxUjd3a2FkYTQ3VjUzc2JOeWE2Z0tCZU9ReUlmcGFEQWNNN3pyZlhoMU44?oc=5"
 },
 {
  "as_of": null,
  "outbreak": true,
  "metric": "deaths",
  "value": 1500,
  "geography": "national_drc",
  "count_type": "cumulative",
  "date": "2026-08-02",
  "source": "Google News - DR Congo (en)",
  "url": "https://news.google.com/rss/articles/CBMi1wFBVV95cUxPelZDLVJ4S2F1aWg0aWZjYVFKQW9DVFQ0cnRmZDZUamtnVHRrUmM0Xzd0Vy1paWdqX2pBYTZwTlp0WllVWTk0MXFlTXRSYl82cllwMUczZ19kZ1JWbTNfMlN0NUI2YXVQeHg0R1NBZS1WeE1aWUpXZ0FVcEtWa0hub2w3WGhzbXhMQTNoQ3NISUp4OWVka0VlbUprVTVIZWtESzdSZTZ6cTNQRW8ySkpGbk04WXdqUDFPZWJyam9XcFhuM1dvWGlWdEhmb0dOdk5xMU5BYVZDdw?oc=5"
 },
 {
  "as_of": "2026-07-22",
  "outbreak": true,
  "metric": "deaths",
  "value": 1000,
  "geography": "cross_border_total",
  "count_type": "cumulative",
  "date": "2026-07-22",
  "source": "Google News - RDC (fr)",
  "url": "https://news.google.com/rss/articles/CBMiiAJBVV95cUxPNF9WbXlkN0lrdHpDS2NqV0VuM1QxNVRPR2pUQ2dEcFFkcFhBenlVYWVwY3VzNE5YWlBTbllrQ3ZlSGNzTDJvQUF1YTY3WTJoalFCQVZleUlNdmdXLXotWFJZWjV4M05LWVVzbUNqX3JvS2N3NWxyNkNDazh6LWNFUHZOZmtfQzVmcFA3YUVOekxhbzJ4LWFxZmY3WThnbXJ3eFRaLXRndXl4aGR3YThVME0tbXhaeHVSbU5CVnRpMG9FMkctMlFWMW1ON05vWlBjVlpGNm1hNnpWZ3hwdTloY1BfQUYyNkswbEk2b3lVSE1uRXdTemhnOEFteDFVTU9rVVZZSWQtSlDSAYgCQVVfeXFMTzRfVm15ZDdJa3R6Q0tjaldFbjNUMTVUT0dqVENnRHBRZHBYQXp5VWFlcGN1czROWFpQU25Za0N2ZUhjc0wyb0FBdWE2N1kyaGpRQkFWZXlJTXZnVy16LVhSWVo1eDNOS1lVc21Dal9yb0tjdzVscjZDQ2s4ei1jRVB2TmZrX0M1ZnBQN2FFTnpMYW8yeC1hcWZmN1k4Z21yd3hUWi10Z3V5eGhkd2E4VTBNLW14Wnh1Um1OQlZ0aTBvRTJHLTJRVjFtTjdOb1pQY1ZaRjZtYTZ6Vmd4cHU5aGNQX0FGMjZLMGxJNm95VUhNbkV3U3poZzhBbXgxVU1Pa1VWWUlkLUpQ?oc=5"
 },
 {
  "as_of": null,
  "outbreak": true,
  "metric": "deaths",
  "value": 200,
  "geography": "cross_border_total",
  "count_type": "cumulative",
  "date": "2026-06-19",
  "source": "RFI English",
  "url": "https://www.rfi.fr/en/africa/20260619-ebola-death-toll-in-drc-and-uganda-passes-200-as-funding-pledges-fall-short"
 },
 {
  "as_of": "2026-07-20",
  "outbreak": true,
  "metric": "deaths",
  "value": 930,
  "geography": "national_drc",
  "count_type": "cumulative",
  "date": "2026-07-20",
  "source": "Google News - DR Congo (en)",
  "url": "https://news.google.com/rss/articles/CBMid0FVX3lxTE5BMnRjUm5YX2M0a1EyS0pVOVpNNi1HTDZaQzEyLVJpLXl6TlEzcUFuM1U0UkZWRVA0YjhOZkRIV3VYU0RDbHpEZ2NoZnVNQmpCVjFIR0pMTmhCdVRmQTFnelRSelQ1VzY1UXh0WmhVbkc4VzhKem9J?oc=5"
 },
 {
  "as_of": null,
  "outbreak": true,
  "metric": "total_cases",
  "value": 3900,
  "geography": "national_drc",
  "count_type": "cumulative",
  "date": "2026-08-05",
  "source": "Google News - DR Congo (en)",
  "url": "https://news.google.com/rss/articles/CBMiqwFBVV95cUxPR3hpTDI5S1BQZVNlb2NzLTl1OWp4ak1sZDNHWlBsSjUzZjlZVGZqc3BCTUJ5Y1ZmaDE4UVFNSlYzSXp3ZUZRSWxoOWpiMVlXaUdGSFJxVmE3Z1JRU19OcTFPS1FBRTBUMWpvcHowdkxuV01qZFEwVGJ2cFdxb1R0N1M0dWtCV1BscmxGM2ZxOW1hdm1CU1RvNTE5MVpXOWZfa3JobjlpSmgyOTg?oc=5"
 },
 {
  "as_of": "2026-07-23",
  "outbreak": true,
  "metric": "deaths",
  "value": 1033,
  "geography": "national_drc",
  "count_type": "cumulative",
  "date": "2026-07-23",
  "source": "Google News - DR Congo (en)",
  "url": "https://news.google.com/rss/articles/CBMiiwFBVV95cUxQNnNrU1lJSkd1enlNaHljSFFvSnhhMWMxRC1tSnplNUI1ZkpVa0xabExsMm5wdHZNYnoweEsyWlpJYkFpUkpZY3FRQVlnZ3RzRGNWMXBxOTNVdkZ0LTY1VmQ1UGI4UjZ3NEpzTmNMMTdSTi1seGpDUnpvLTk4OVFzNUFnRkVsek5PUVdj0gGLAUFVX3lxTFA2c2tTWUlKR3V6eU1oeWNIUW9KeGExYzFELW1KemU1QjVmSlVrTFpsTGwybnB0dk1iejB4SzJaWkliQWlSSlljcVFBWWdndHNEY1YxcHE5M1V2RnQtNjVWZDVQYjhSNnc0SnNOY0wxN1JOLWx4akNSem8tOTg5UXM1QWdGRWx6Tk9RV2M?oc=5"
 },
 {
  "as_of": null,
  "outbreak": true,
  "metric": "deaths",
  "value": 400,
  "geography": "national_drc",
  "count_type": "cumulative",
  "date": "2026-07-03",
  "source": "France24 French",
  "url": "https://www.france24.com/fr/afrique/20260703-ebola-400-morts-rd-congo-oms-annonce-lancement-essai-clinique-epidemie-virus-sante-traitement"
 },
 {
  "as_of": "2026-07-03",
  "outbreak": true,
  "metric": "deaths",
  "value": 438,
  "geography": "national_drc",
  "count_type": "cumulative",
  "date": "2026-07-03",
  "source": "France24 French",
  "url": "https://www.france24.com/fr/afrique/20260703-ebola-400-morts-rd-congo-oms-annonce-lancement-essai-clinique-epidemie-virus-sante-traitement"
 },
 {
  "as_of": "2026-07-03",
  "outbreak": true,
  "metric": "total_cases",
  "value": 1406,
  "geography": "national_drc",
  "count_type": "cumulative",
  "date": "2026-07-03",
  "source": "France24 French",
  "url": "https://www.france24.com/fr/afrique/20260703-ebola-400-morts-rd-congo-oms-annonce-lancement-essai-clinique-epidemie-virus-sante-traitement"
 },
 {
  "as_of": null,
  "outbreak": true,
  "metric": "deaths",
  "value": 500,
  "geography": "national_drc",
  "count_type": "cumulative",
  "date": "2026-07-06",
  "source": "Google News - DR Congo (en)",
  "url": "https://news.google.com/rss/articles/CBMifkFVX3lxTE8xVS01MnNQVUlyV0NlNEtJa1BrOXY2WEs4N25jbUVJQmJWeXZib0Z2WUhOZkNGajFDSXZUZ214azk0SDNJQkt0dTJuZ21CY3hMdTFGOHJFQm55QzhOLU9mZTJHeHo4NWxlc3RSRXV3Nk9Eb3VmUWFrMS1nbWFLZw?oc=5"
 },
 {
  "as_of": null,
  "outbreak": true,
  "metric": "deaths",
  "value": 131,
  "geography": "national_drc",
  "count_type": "cumulative",
  "date": "2026-05-19",
  "source": "RFI English",
  "url": "https://www.rfi.fr/en/africa/20260519-who-declares-global-emergency-as-ebola-death-toll-climbs-in-drc"
 },
 {
  "as_of": null,
  "outbreak": true,
  "metric": "suspected_cases",
  "value": 500,
  "geography": "unclear",
  "count_type": "cumulative",
  "date": "2026-05-19",
  "source": "RFI English",
  "url": "https://www.rfi.fr/en/africa/20260519-who-declares-global-emergency-as-ebola-death-toll-climbs-in-drc"
 },
 {
  "as_of": "2026-07-15",
  "outbreak": true,
  "metric": "total_cases",
  "value": 2000,
  "geography": "national_drc",
  "count_type": "cumulative",
  "date": "2026-07-15",
  "source": "Google News - DR Congo (en)",
  "url": "https://news.google.com/rss/articles/CBMiVEFVX3lxTE1IRHdES3ZzMmJvekxCUVhUWVlyVG50bm53MVpPX3FRNnlDVHVRbERIcGtnbThtX1hLb1R4MlppY3pXSFFHYk5qQkFTaV9mNWRFV21STw?oc=5"
 },
 {
  "as_of": "2026-07-15",
  "outbreak": true,
  "metric": "deaths",
  "value": 754,
  "geography": "national_drc",
  "count_type": "cumulative",
  "date": "2026-07-15",
  "source": "Google News - DR Congo (en)",
  "url": "https://news.google.com/rss/articles/CBMiVEFVX3lxTE1IRHdES3ZzMmJvekxCUVhUWVlyVG50bm53MVpPX3FRNnlDVHVRbERIcGtnbThtX1hLb1R4MlppY3pXSFFHYk5qQkFTaV9mNWRFV21STw?oc=5"
 },
 {
  "as_of": "2026-07-26",
  "outbreak": true,
  "count_type": "cumulative",
  "metric": "total_cases",
  "geography": "national_drc",
  "value": 3000,
  "date": "2026-07-26",
  "source": "Google News - DR Congo (en)",
  "url": "2026-07-26T05:10:00#1891bab10333"
 },
 {
  "outbreak": true,
  "value": 3000,
  "count_type": "cumulative",
  "metric": "total_cases",
  "geography": "national_drc",
  "as_of": "2026-07-25",
  "date": "2026-07-25",
  "source": "Google News - DR Congo (en)",
  "url": "2026-07-25T23:18:15#224c44460261"
 },
 {
  "metric": "deaths",
  "value": 2325,
  "count_type": "cumulative",
  "geography": "national_drc",
  "as_of": null,
  "outbreak": true,
  "date": "2026-08-17",
  "source": "Google News - DR Congo (en)",
  "url": "https://news.google.com/rss/articles/CBMivgFBVV95cUxQb0ZudnE4d2h6ek9ueVBELVh2RVMyM0VVWHRxVVd6VGZZa1RuOThPWXBZUGktUGJLUjgyVElpRVJXdFZDWVp2UnpxWnpkZlRuWncwek1KXzRKSW93YmpkZFZFdlp3N2VQdElGdnRmQl9NSVo5TlJPMzVqbTY5NXRBRUMtdzBUZjZkUm5NM0dfeGc3eUtMWk9CSGZfbEx2U0VfbDJubE8yam5pbHFabkhiNEoxWXZEZjdOeDhHNGVR?oc=5"
 },
 {
  "metric": "suspected_cases",
  "value": 196,
  "as_of": null,
  "count_type": "unclear",
  "outbreak": false,
  "geography": "other",
  "date": "2026-08-17",
  "source": "Google News - DR Congo (en)",
  "url": "https://news.google.com/rss/articles/CBMivgFBVV95cUxQb0ZudnE4d2h6ek9ueVBELVh2RVMyM0VVWHRxVVd6VGZZa1RuOThPWXBZUGktUGJLUjgyVElpRVJXdFZDWVp2UnpxWnpkZlRuWncwek1KXzRKSW93YmpkZFZFdlp3N2VQdElGdnRmQl9NSVo5TlJPMzVqbTY5NXRBRUMtdzBUZjZkUm5NM0dfeGc3eUtMWk9CSGZfbEx2U0VfbDJubE8yam5pbHFabkhiNEoxWXZEZjdOeDhHNGVR?oc=5"
 },
 {
  "as_of": null,
  "outbreak": true,
  "metric": "deaths",
  "value": 1000,
  "geography": "national_drc",
  "count_type": "cumulative",
  "date": "2026-07-24",
  "source": "Google News - RDC (fr)",
  "url": "https://news.google.com/rss/articles/CBMie0FVX3lxTE1aM1FpdWlha0NxYXBnMGdRRmRzMVowVTZNSmVib0ZweHpiUjdSdzg0UEdrSUpoQXo0aFdwYWhBOGVnNXJYWE91OFIzelBmZW5UTFJyejZiTzhVRFpONE95TE43dTg2Nnp2UXJ4TXJpX2FyLXh0Z2Y5QjBDYw?oc=5"
 },
 {
  "as_of": "2026-07-13",
  "outbreak": true,
  "metric": "total_cases",
  "value": 1900,
  "geography": "national_drc",
  "count_type": "cumulative",
  "date": "2026-07-13",
  "source": "Google News - DR Congo (en)",
  "url": "https://news.google.com/rss/articles/CBMiowFBVV95cUxNM2hjRHZqOGx2VEtLeUdFV1pRc0haU001Z0V2MFgyRkdGNTFNeE8yemNRV1hKNEZLTnVYWkZpYmFETnJLQXRLWmZKYkpNVUZwOXNLTVVKQVZrdTMtQ1NLazB1aFA1N1Iya2VKNWRkZWVmQzBONFV2RVpORGN5REtvVlpGT280WUhrUnhadkNMbFI0RzRVY0luZHE5eTllMW1TUW5v?oc=5"
 },
 {
  "as_of": null,
  "outbreak": true,
  "metric": "total_cases",
  "value": 3000,
  "geography": "national_drc",
  "count_type": "cumulative",
  "date": "2026-07-26",
  "source": "Google News - DR Congo (en)",
  "url": "https://news.google.com/rss/articles/CBMieEFVX3lxTE9xTzctb291bWtRV1d6QVJRX0FPZm9SYjR1bENYY1Z3NFFBWkVIcUgyWF9TN01IRTJxVXkxZnlBU3NTcWsxanBscmhWalhHU05CTlhsdkFGU3JDNk45R25RbjhWSmhwbmMyNXpmZ2x4ay1YcnRiaFBNLQ?oc=5"
 },
 {
  "as_of": null,
  "outbreak": true,
  "metric": "deaths",
  "value": 700,
  "geography": "national_drc",
  "count_type": "cumulative",
  "date": "2026-07-15",
  "source": "Google News - DR Congo (en)",
  "url": "https://news.google.com/rss/articles/CBMinwJBVV95cUxPNnhPYjN6ZFlDbHRqVU9paEt0Y3N0YW1DWTZyM0JnbVFPMHZRWU5vRTN0by12ZXdQdllpdFd6R3l5cC16ZGhOU2VVMERyNFBUMWFBTVViOF9kWXUtQU5peTNYYWxCMWRiOWYxOXpMcnBYa0lsRVAtTkJNOThxRTZyTk4wWWNXMjZIaXBjTWtMek5BeDBEZk11ekpyNzZiR1BHYTl0QkRxRkxLekxianU5YnhxZVpJRHJYMGQwMEVKV2FFczItWkxWQWtKMWo4TDFobHVDWXZMeXpscDRjbzZkdWRiQVJhellMUDJRa0VUSU5rYUNYNmxIX1NiSHZ5RDc0ZlF3MzYtVUpKQThMLTdrTWZXMXVWdnR4T0w1Yi1kY9IBpAJBVV95cUxOamhLbFBVSzFrdnlkYnRxd3UxdWQ1UlJQRDNGS1dqY3JwSExwQnZuZlpxRFFXS0hPaU8tVTNZMzlqTTZ6MGJXV3Q5alJGLUlsVmk4SzlBRXpsdDM0bGpQVGp4ellJT3QweUg1c0czWk9Tdzh2Snp2QkZlWlJhLXpJWmV6MkZoOURJa1hOYV9GR1JOVHBrZUFEcVBmR2NYNzJjSzcxVTRLa3hmSnNwR0htUEZjV1RtYnI4NFJucWJ6MzBsRUxGSm5OaF9kZC1PVlA4Q3VoM21Hdk1rMFBLOWI3NGJBb2h6TF9BY0t3c1pBTHQ5blVCY29yMlBrSUJ1RFF0RERhVGxZbkxuM0NGYWtIZXBvaXRhUjVhLTIzZmVfaW1pcXRz?oc=5"
 },
 {
  "as_of": "2026-07-07",
  "outbreak": true,
  "metric": "deaths",
  "value": 500,
  "geography": "national_drc",
  "count_type": "cumulative",
  "date": "2026-07-07",
  "source": "Google News - RDC (fr)",
  "url": "https://news.google.com/rss/articles/CBMif0FVX3lxTFBEa2ppb19XMEE0V2lLdDd3b3NqZl84ekYyNWFYTzNKbGxXSzhYWnZ3TFFCN3RiRWVVRy0xQnBOQVd3aHRqcXZQRklFLThHN3BsWEtSdUloS3NRNEtlWi1VWmJ3OExlME9iLXJaTDRqWXkxTms4LW96bTVnTXZLOFU?oc=5"
 },
 {
  "as_of": "2026-07-31",
  "outbreak": true,
  "metric": "total_cases",
  "value": 3532,
  "geography": "national_drc",
  "count_type": "cumulative",
  "date": "2026-07-31",
  "source": "Daily Nation Kenya",
  "url": "https://nation.africa/kenya/news/africa/dr-congo-s-ebola-outbreak-is-second-largest-on-record-latest-data-shows-5542870"
 },
 {
  "metric": "deaths",
  "value": 34,
  "count_type": "cumulative",
  "outbreak": false,
  "geography": "subnational",
  "as_of": null,
  "date": "2026-07-30",
  "source": "Google News - RDC (fr)",
  "url": "2026-07-30T15:40:49#1ebede13b4eb"
 },
 {
  "as_of": "2026-07-25",
  "outbreak": true,
  "metric": "total_cases",
  "value": 2900,
  "geography": "national_drc",
  "count_type": "cumulative",
  "date": "2026-07-25",
  "source": "Google News - DR Congo (en)",
  "url": "https://news.google.com/rss/articles/CBMigwFBVV95cUxQSHM3UFNvN2RKSmthOGRLaW84Qzh3QTNfYXJnRG42NTFOODJPaF9TQWFjdUdWT3BDclBmZmRlWlo0RGNmQWZUX1pSLXM2WmJTZzVlemFieXc4YldEeERFcGlsRXZFUzYtZ1dZamlDekliZ0NHeHRmNDZ5cjRYbHp0MkpUcw?oc=5"
 },
 {
  "count_type": "cumulative",
  "value": 3000,
  "metric": "total_cases",
  "as_of": "2026-07-27",
  "outbreak": true,
  "geography": "national_drc",
  "date": "2026-07-27",
  "source": "Google News - RDC (fr)",
  "url": "2026-07-27T05:39:00#e93d2ddb58e6"
 },
 {
  "outbreak": true,
  "as_of": "2026-07-27",
  "value": 1354,
  "metric": "deaths",
  "count_type": "cumulative",
  "geography": "national_drc",
  "date": "2026-07-27",
  "source": "Google News - RDC (fr)",
  "url": "2026-07-27T05:39:00#e93d2ddb58e6"
 },
 {
  "as_of": null,
  "outbreak": true,
  "metric": "total_cases",
  "value": 2000,
  "geography": "cross_border_total",
  "count_type": "cumulative",
  "date": "2026-07-14",
  "source": "DW News",
  "url": "https://www.dw.com/en/ebola-outbreak-much-larger-than-official-figures-who-says/a-77951823?maca=en-rss-en-all-1573-rdf"
 },
 {
  "as_of": null,
  "outbreak": true,
  "metric": "deaths",
  "value": 700,
  "geography": "cross_border_total",
  "count_type": "cumulative",
  "date": "2026-07-14",
  "source": "DW News",
  "url": "https://www.dw.com/en/ebola-outbreak-much-larger-than-official-figures-who-says/a-77951823?maca=en-rss-en-all-1573-rdf"
 },
 {
  "as_of": "2026-07-04",
  "outbreak": true,
  "metric": "total_cases",
  "value": 1500,
  "geography": "national_drc",
  "count_type": "cumulative",
  "date": "2026-07-04",
  "source": "Google News - DR Congo (en)",
  "url": "https://news.google.com/rss/articles/CBMif0FVX3lxTE9ncFo4RGo2ZGFiNUpOMHlnMmUwS1g4VVFDakVYdTFiTWhMRnVRREJQS1hqV2MtQ0YtWkxjaV9mWUx0aFVZVUZnNEM0TFgtQ1pBOXBhdVc2aXk5by1IbzJhRDNkdEF6dVdURnVUbnFXZWI1NVFBZTgyZkQ5eWNzYlHSAYQBQVVfeXFMTnFEOUcyMHR6VzlJV3BfMUpQdF9PdTcxdl9iYWNBTzA5WjdoRGhoR2lBbGtiUUtwVGVTOVI3N3hJMHBOcXJUX3V4UVZ0UUQ3UFVxYU5rYWxaZEhKSXdQbzhEeFozS3dLamRmNE83RE03RVZJa0lCbXlHaGk5M1RtMjFKdGox?oc=5"
 },
 {
  "count_type": "cumulative",
  "metric": "total_cases",
  "as_of": null,
  "outbreak": true,
  "value": 4000,
  "geography": "national_drc",
  "date": "2026-08-07",
  "source": "Reuters Top News",
  "url": "https://news.google.com/rss/articles/CBMiywFBVV95cUxPRVhWeWRET1VjWk10bkh2aUxENXFrN1lzcWFYQmFBeGZ0aGYwV2FGbzB4N1lEbGswZkNFcVk1bnNFeVpDV0gwWVdBRE9LUlk5SjMxdHd5SjFhNzctN192Z3JOSkhDWExxTVRtSldEY1V0RkxSLUNqSzg3UXg0MlFlaWZFckxlOEJTWGRoNEpoZDFvRzNjOFhVY195SHNuY2FRZkY2SWx0ZjJWT0t0MlVfdzZzUV9UWGxOTDdJOW9rU0lUZkhRd1NNNzBKWQ?oc=5"
 },
 {
  "geography": "national_drc",
  "metric": "deaths",
  "as_of": null,
  "outbreak": true,
  "value": 1000,
  "count_type": "cumulative",
  "date": "2026-07-23",
  "source": "Google News - DR Congo (en)",
  "url": "2026-07-23T12:50:44#3722f702ec8b"
 },
 {
  "as_of": "2026-06-20",
  "outbreak": true,
  "metric": "confirmed_cases",
  "value": 956,
  "geography": "national_drc",
  "count_type": "cumulative",
  "date": "2026-06-20",
  "source": "Reuters Top News",
  "url": "https://news.google.com/rss/articles/CBMizwFBVV95cUxPOF9BNy0wMHRhZFJzbGVKTEducjBQNXhBYkdmZ1dXYk5GWDFVUEs0dEVYUGpjRExUMkdjNjQtMVViVmphamZVeGZnQkZXZElyd2cxMl9VeGR3S1dxZXA5UHB0WEtfTDhlMXRzS0ZiY2dGenNCalBjY29UYnI3YlNCM2FqcWdQS1d2ZHhtZ1BqUGk5SjBVSXpfZ28yNUFIM3praV9FSHNPS0dFLXBYRTBrWXhsMFNxT3hWY1dZRHcxcmZFaFVsQWJQeld4VWpxV2M?oc=5"
 },
 {
  "as_of": "2026-06-20",
  "outbreak": true,
  "metric": "deaths",
  "value": 247,
  "geography": "national_drc",
  "count_type": "cumulative",
  "date": "2026-06-20",
  "source": "Reuters Top News",
  "url": "https://news.google.com/rss/articles/CBMizwFBVV95cUxPOF9BNy0wMHRhZFJzbGVKTEducjBQNXhBYkdmZ1dXYk5GWDFVUEs0dEVYUGpjRExUMkdjNjQtMVViVmphamZVeGZnQkZXZElyd2cxMl9VeGR3S1dxZXA5UHB0WEtfTDhlMXRzS0ZiY2dGenNCalBjY29UYnI3YlNCM2FqcWdQS1d2ZHhtZ1BqUGk5SjBVSXpfZ28yNUFIM3praV9FSHNPS0dFLXBYRTBrWXhsMFNxT3hWY1dZRHcxcmZFaFVsQWJQeld4VWpxV2M?oc=5"
 },
 {
  "geography": "national_drc",
  "metric": "deaths",
  "value": 1033,
  "count_type": "cumulative",
  "as_of": "2026-07-23",
  "outbreak": true,
  "date": "2026-07-23",
  "source": "Google News - RDC (fr)",
  "url": "2026-07-23T08:29:00#bb2ebae0a587"
 },
 {
  "as_of": "2026-07-30",
  "outbreak": true,
  "metric": "deaths",
  "value": 1500,
  "geography": "national_drc",
  "count_type": "cumulative",
  "date": "2026-07-30",
  "source": "Google News - DR Congo (en)",
  "url": "2026-07-30T19:01:21#2ecb4e3fd8ec"
 },
 {
  "as_of": null,
  "outbreak": true,
  "metric": "confirmed_cases",
  "value": 1406,
  "geography": "national_drc",
  "count_type": "cumulative",
  "date": "2026-07-03",
  "source": "BBC World",
  "url": "https://www.bbc.co.uk/news/articles/c75ykve4zzxo?at_medium=RSS&at_campaign=rss"
 },
 {
  "as_of": null,
  "outbreak": true,
  "metric": "suspected_cases",
  "value": 301,
  "geography": "national_drc",
  "count_type": "cumulative",
  "date": "2026-07-03",
  "source": "BBC World",
  "url": "https://www.bbc.co.uk/news/articles/c75ykve4zzxo?at_medium=RSS&at_campaign=rss"
 },
 {
  "as_of": null,
  "outbreak": true,
  "metric": "deaths",
  "value": 438,
  "geography": "national_drc",
  "count_type": "cumulative",
  "date": "2026-07-03",
  "source": "BBC World",
  "url": "https://www.bbc.co.uk/news/articles/c75ykve4zzxo?at_medium=RSS&at_campaign=rss"
 },
 {
  "as_of": "2026-08-02",
  "outbreak": true,
  "metric": "deaths",
  "value": 1400,
  "geography": "national_drc",
  "count_type": "cumulative",
  "date": "2026-08-02",
  "source": "Google News - RDC (fr)",
  "url": "https://news.google.com/rss/articles/CBMijwFBVV95cUxPUEFvOF9jM2tpVm4tVVRCREt1Q2pCdDRWRzFpWHdWWnA1c0tEOXhrc0lhX2hoQnBVbjJQRTBiUVFUd3pUZU9va0Uzc24zcEctME5YbUtQZzJ0UzhmRFNZSFd1amlkcUJ2SzdPcVpVQkY2RS13U2RGdm1mOEd1M3pqamRINEY5VjZBSVgtQ095NA?oc=5"
 },
 {
  "as_of": null,
  "outbreak": true,
  "metric": "deaths",
  "value": 139,
  "geography": "national_drc",
  "count_type": "cumulative",
  "date": "2026-05-21",
  "source": "France24 Arabic",
  "url": "https://www.france24.com/ar/%D9%81%D9%8A%D8%AF%D9%8A%D9%88/20260521-%D8%A7%D9%84%D8%B5%D8%AD%D8%A9-%D8%A7%D9%84%D8%B9%D8%A7%D9%84%D9%85%D9%8A%D8%A9-%D8%A7%D9%86%D8%AA%D8%B4%D8%A7%D8%B1-%D8%A5%D9%8A%D8%A8%D9%88%D9%84%D8%A7-%D9%85%D8%B1%D8%AA%D9%81%D8%B9-%D9%81%D9%8A-%D9%88%D8%B3%D8%B7-%D8%A5%D9%81%D8%B1%D9%8A%D9%82%D9%8A%D8%A7-%D9%88-%D9%85%D9%86%D8%AE%D9%81%D8%B6-%D8%B9%D9%84%D9%89-%D8%A7%D9%84%D8%B5%D8%B9%D9%8A%D8%AF-%D8%A7%D9%84%D8%B9%D8%A7%D9%84%D9%85%D9%8A"
 },
 {
  "as_of": null,
  "outbreak": true,
  "metric": "suspected_cases",
  "value": 600,
  "geography": "national_drc",
  "count_type": "cumulative",
  "date": "2026-05-21",
  "source": "France24 Arabic",
  "url": "https://www.france24.com/ar/%D9%81%D9%8A%D8%AF%D9%8A%D9%88/20260521-%D8%A7%D9%84%D8%B5%D8%AD%D8%A9-%D8%A7%D9%84%D8%B9%D8%A7%D9%84%D9%85%D9%8A%D8%A9-%D8%A7%D9%86%D8%AA%D8%B4%D8%A7%D8%B1-%D8%A5%D9%8A%D8%A8%D9%88%D9%84%D8%A7-%D9%85%D8%B1%D8%AA%D9%81%D8%B9-%D9%81%D9%8A-%D9%88%D8%B3%D8%B7-%D8%A5%D9%81%D8%B1%D9%8A%D9%82%D9%8A%D8%A7-%D9%88-%D9%85%D9%86%D8%AE%D9%81%D8%B6-%D8%B9%D9%84%D9%89-%D8%A7%D9%84%D8%B5%D8%B9%D9%8A%D8%AF-%D8%A7%D9%84%D8%B9%D8%A7%D9%84%D9%85%D9%8A"
 },
 {
  "as_of": null,
  "metric": "deaths",
  "value": 2000,
  "geography": "national_drc",
  "outbreak": true,
  "count_type": "cumulative",
  "date": "2026-08-11",
  "source": "Google News - RDC (fr)",
  "url": "https://news.google.com/rss/articles/CBMirAFBVV95cUxPa0VYa1hQMkZSOExOeV9sNW44Mm93NEJnYnZOc0pJcHVxQWk4X2tqdGQwaGxjeUJ0d1JkMlNuZ1NPX0lEdU5CejZDYmRpeDdBWW55VFN1YS10TjVOQk1FSGJ4cXJLdVd0MXBCS01mVkRFdnloY29DbzZ5em1iczRVMEVuNG9fOG9GS3RQRDVyeVJCVms0NnZLWHd0VVltT0FWcGZMSEhRU1pEUWlz?oc=5"
 },
 {
  "metric": "deaths",
  "outbreak": true,
  "count_type": "cumulative",
  "geography": "national_drc",
  "value": 1000,
  "as_of": null,
  "date": "2026-07-23",
  "source": "Google News - RDC (fr)",
  "url": "2026-07-23T14:09:20#be54955a8e5c"
 },
 {
  "as_of": null,
  "outbreak": true,
  "metric": "total_cases",
  "value": 3000,
  "geography": "national_drc",
  "count_type": "cumulative",
  "date": "2026-07-27",
  "source": "Google News - DR Congo (en)",
  "url": "https://news.google.com/rss/articles/CBMihgFBVV95cUxQRm42cHhRWktnOTlHanBlYXFhTHNSVjktUGV0emxXYnpFTWt3RjVlMzFfOEc4S2VNeHYxeDI2Tm1rTkFTZ3lPOVJCQm9JTUtIRnpKMVVyWGtiZ1VlMFV3ajRpWDBUS2lpQms0WjBSUF9URXdlUzY1TGhVenlUZVBwY2owVkdCZw?oc=5"
 },
 {
  "as_of": "2026-07-09",
  "outbreak": true,
  "metric": "deaths",
  "value": 600,
  "geography": "national_drc",
  "count_type": "cumulative",
  "date": "2026-07-09",
  "source": "Google News - DR Congo (en)",
  "url": "https://news.google.com/rss/articles/CBMiekFVX3lxTE8wUjlJZHlvQjJmeUpKMzdZel9rOEJFRlVPU19KOEtjUmk5cjQ2UmdBQ2V4emZqTFN1YVNDQ0ZsSVR5STNBdlNBNmd4TXFGSnZHZWNkaVhZNmNZY3hHWk1FWHRmQmdxcm4zRHJnYU03eDhmU05DNWdZRzFn?oc=5"
 },
 {
  "geography": "national_drc",
  "outbreak": true,
  "metric": "deaths",
  "count_type": "cumulative",
  "as_of": null,
  "value": 2000,
  "date": "2026-08-11",
  "source": "Google News - DR Congo (en)",
  "url": "https://news.google.com/rss/articles/CBMiZEFVX3lxTE9qanVobmFrLUQwTXQxWXB0OXZES0FRanFxMFRKcVpFelFwU3lyV21fanhQbTR6enRRcTFkX016ZUZyWHZ5T1VFNU54SHZEemhBSGd0NVNubGpzenVsZWhmSmJITzc?oc=5"
 },
 {
  "as_of": "2026-07-27",
  "outbreak": true,
  "metric": "total_cases",
  "value": 3000,
  "geography": "national_drc",
  "count_type": "cumulative",
  "date": "2026-07-27",
  "source": "Google News - DR Congo (en)",
  "url": "https://news.google.com/rss/articles/CBMifkFVX3lxTE8xbEU4cUhCR1hzVGpXRi1IN2JQZE9DQnl6OTRJS1JaUnJXNnlQTTdkVHpzVDJIMXVvc3lLM0tfdUJyNnFiNHUtVGQ4MHZYZzduY0hTb28tZC1NNll2UF9PbGlUdFNJS1kzWEFrT00wTFFsY05fclRpcDFGRXVtQQ?oc=5"
 },
 {
  "as_of": "2026-07-23",
  "metric": "deaths",
  "count_type": "cumulative",
  "geography": "national_drc",
  "value": 1000,
  "outbreak": true,
  "date": "2026-07-23",
  "source": "Google News - RDC (fr)",
  "url": "2026-07-23T10:19:15#6a2e94396c5c"
 },
 {
  "value": 3000,
  "geography": "national_drc",
  "as_of": null,
  "outbreak": true,
  "metric": "total_cases",
  "count_type": "cumulative",
  "date": "2026-07-27",
  "source": "Asharq Al-Awsat",
  "url": "2026-07-27T08:35:41#6d66ba2998fa"
 },
 {
  "geography": "national_drc",
  "metric": "deaths",
  "value": 1000,
  "count_type": "cumulative",
  "as_of": null,
  "outbreak": true,
  "date": "2026-07-22",
  "source": "Google News - RDC (fr)",
  "url": "2026-07-22T11:17:55#3d479e17cdf9"
 },
 {
  "as_of": null,
  "outbreak": false,
  "metric": "suspected_cases",
  "value": 2,
  "geography": "other",
  "count_type": "unclear",
  "date": "2026-05-28",
  "source": "Times of India",
  "url": "https://timesofindia.indiatimes.com/india/india-tightens-screening-after-2-suspected-ebola-cases-surface/articleshow/131361123.cms"
 },
 {
  "count_type": "cumulative",
  "metric": "confirmed_cases",
  "geography": "national_drc",
  "outbreak": true,
  "value": 2073,
  "as_of": "2026-07-17",
  "date": "2026-07-17",
  "source": "Google News - RDC (fr)",
  "url": "2026-07-17T13:17:00#fc16f59c43ad"
 },
 {
  "value": 796,
  "as_of": "2026-07-17",
  "geography": "national_drc",
  "metric": "deaths",
  "count_type": "cumulative",
  "outbreak": true,
  "date": "2026-07-17",
  "source": "Google News - RDC (fr)",
  "url": "2026-07-17T13:17:00#fc16f59c43ad"
 },
 {
  "as_of": null,
  "outbreak": true,
  "metric": "confirmed_cases",
  "value": 600,
  "geography": "cross_border_total",
  "count_type": "cumulative",
  "date": "2026-06-10",
  "source": "Africanews",
  "url": "http://www.africanews.com/2026/06/10/us-calls-for-stricter-travel-controls-as-ebola-cases-exceed-600/"
 },
 {
  "as_of": null,
  "outbreak": true,
  "metric": "deaths",
  "value": 100,
  "geography": "cross_border_total",
  "count_type": "cumulative",
  "date": "2026-06-10",
  "source": "Africanews",
  "url": "http://www.africanews.com/2026/06/10/us-calls-for-stricter-travel-controls-as-ebola-cases-exceed-600/"
 },
 {
  "as_of": "2026-07-04",
  "outbreak": true,
  "metric": "recovered",
  "value": 1,
  "geography": "other",
  "count_type": "cumulative",
  "date": "2026-07-09",
  "source": "Politico.cd",
  "url": "https://beto.cd/ebola-cas-francais/"
 },
 {
  "geography": "national_drc",
  "as_of": "2026-07-26",
  "metric": "total_cases",
  "count_type": "cumulative",
  "value": 3200,
  "outbreak": true,
  "date": "2026-07-28",
  "source": "AllAfrica DR Congo",
  "url": "2026-07-28T07:05:50#86c542b6e8f5"
 },
 {
  "value": 1405,
  "count_type": "cumulative",
  "metric": "deaths",
  "geography": "national_drc",
  "as_of": "2026-07-26",
  "outbreak": true,
  "date": "2026-07-28",
  "source": "AllAfrica DR Congo",
  "url": "2026-07-28T07:05:50#86c542b6e8f5"
 },
 {
  "value": 571,
  "outbreak": true,
  "as_of": "2026-07-26",
  "geography": "national_drc",
  "count_type": "cumulative",
  "metric": "recovered",
  "date": "2026-07-28",
  "source": "AllAfrica DR Congo",
  "url": "2026-07-28T07:05:50#86c542b6e8f5"
 },
 {
  "count_type": "cumulative",
  "metric": "deaths",
  "as_of": null,
  "geography": "national_drc",
  "outbreak": true,
  "value": 2300,
  "date": "2026-08-17",
  "source": "Google News - RDC (fr)",
  "url": "https://news.google.com/rss/articles/CBMi3wFBVV95cUxOZFhicEdYcGo4cGZYc2NVTThnbE51YU5Rcks2a0hQUFpJU0Voemhib1VmLWdPSlBCMFJmVF8zdldTUUowcEpJYnFkTTdPTjVtZDNsNHNMN0hNN0FCMDVTakZmSDZWYWNmdjZGcUpyVEEyWmFlQTJDTTRFN25kOFBSdjAxNWxRYUd0SXRySDg3VzQtSjE3MURYR0ZaQmpwekNKa0FzSWVfS25kZG1oWUprRmZhOXc4T1FwNm9YYVEwbXBvS0NwcHB5cHEySmozMzBSVWR0V1pMM2JHeUY2dlZR?oc=5"
 },
 {
  "geography": "national_drc",
  "metric": "total_cases",
  "value": 3000,
  "outbreak": true,
  "as_of": "2026-07-26",
  "count_type": "cumulative",
  "date": "2026-07-26",
  "source": "Google News - RDC (fr)",
  "url": "2026-07-26T16:59:35#5910dbe9035c"
 },
 {
  "outbreak": true,
  "count_type": "cumulative",
  "as_of": null,
  "value": 2325,
  "metric": "deaths",
  "geography": "national_drc",
  "date": "2026-08-16",
  "source": "CGTN",
  "url": "https://news.cgtn.com/news/2026-08-17/news-1PFJWU2InO8/p.html?UTM_Source=cgtn&UTM_Medium=rss&UTM_Campaign=World"
 },
 {
  "as_of": "2026-07-23",
  "outbreak": true,
  "metric": "deaths",
  "value": 1000,
  "geography": "national_drc",
  "count_type": "cumulative",
  "date": "2026-07-23",
  "source": "Google News - RDC (fr)",
  "url": "https://news.google.com/rss/articles/CBMi7gFBVV95cUxNQTdoeG54NWFLZlNOYVZnbGY2cGwySFB1MzhOdWd1VUhfSktsUjFLc0xxOERHSE51bmdXV3NlWWlmMG5vOEVla1R5U1FYYlFvTUQxRWZMWWZSZ2ZGenRUVHN3bmNRY1hrdW55d253M0poSm5SVHRFcjBPQmViQndtcUlaaFBfMWVaUUlta3BHRTA4cWo2Njd1WEM3TFJJeGhROENHc2RISGxsaHRKdW5Pbkg1YjNaZDZsSzdaLU5yZldDLXJxTmF5U0FkcGpaTUxpUkFMQXpjSzhNLWUwN1lGUGdkWktHVm11aldJVHJn?oc=5"
 },
 {
  "as_of": "2026-07-23",
  "outbreak": true,
  "metric": "confirmed_cases",
  "value": 2536,
  "geography": "national_drc",
  "count_type": "cumulative",
  "date": "2026-07-23",
  "source": "Google News - RDC (fr)",
  "url": "https://news.google.com/rss/articles/CBMi7gFBVV95cUxNQTdoeG54NWFLZlNOYVZnbGY2cGwySFB1MzhOdWd1VUhfSktsUjFLc0xxOERHSE51bmdXV3NlWWlmMG5vOEVla1R5U1FYYlFvTUQxRWZMWWZSZ2ZGenRUVHN3bmNRY1hrdW55d253M0poSm5SVHRFcjBPQmViQndtcUlaaFBfMWVaUUlta3BHRTA4cWo2Njd1WEM3TFJJeGhROENHc2RISGxsaHRKdW5Pbkg1YjNaZDZsSzdaLU5yZldDLXJxTmF5U0FkcGpaTUxpUkFMQXpjSzhNLWUwN1lGUGdkWktHVm11aldJVHJn?oc=5"
 },
 {
  "as_of": null,
  "outbreak": true,
  "metric": "total_cases",
  "value": 1000,
  "geography": "cross_border_total",
  "count_type": "cumulative",
  "date": "2026-06-18",
  "source": "The Guardian World",
  "url": "https://www.theguardian.com/us-news/2026/jun/18/cdc-emergency-ebola-funding"
 },
 {
  "as_of": null,
  "outbreak": true,
  "metric": "deaths",
  "value": 600,
  "geography": "national_drc",
  "count_type": "cumulative",
  "date": "2026-07-09",
  "source": "Google News - RDC (fr)",
  "url": "https://news.google.com/rss/articles/CBMiogJBVV95cUxQanY1ZG9SVk9lRVU2dWJVU1dSdWRGQmdsRXRLRGtpaGVveVBDdjBvNzlyTUpDREdCLVFlbnpWU21RdTY0Rmw4MzNLbUVkeVZUUENzd2xLRlVPV2pMREtod3ZfcS1kZDM3Tl93T183dHdOOGJQeTNZcDdPZl9kLTlyTDdaTUtES2hBTmZXclBwZDJGSVN3ZTBSRjF4R3pTRHM2aTUzOWN0QjhwTjVNTWxnRmtiMENxMk1BNlFZTkUweUI3SmxzVW1KM2VFaVRWN0FKNkFqNzNQZEhBQjdxSU5kTFk1MjBIa0NhbG1qMnFGcnJ6OHVIQ2daeXJqSWhPV0JFc1dGWmZfS2pSbUpBbzhKM3l6YS1EcU91WlBid29CQlZWdw?oc=5"
 },
 {
  "as_of": null,
  "outbreak": true,
  "metric": "total_cases",
  "value": 3000,
  "geography": "national_drc",
  "count_type": "cumulative",
  "date": "2026-07-26",
  "source": "Google News - RDC (fr)",
  "url": "https://news.google.com/rss/articles/CBMioAFBVV95cUxOcFFzNjZDTl9VSjB5Y0oyTEE4d011Y1lQbWJxLW5HbXcwbWg1V1pwWkNKYkQySFJxd3k5aE0xdjB2M05Kd2x3dHBQQjd2WUdNRVlqRXI3cXFJaDZ5dURmQ0tVTkUwVnctTmh4VVpUa2Q3NERzbS1QajdudzJUMjNSZUIwQTY5V0Vjd3JzZ1gtS255eFZ6akZVSHNwSW9mWnIt?oc=5"
 },
 {
  "as_of": null,
  "outbreak": true,
  "metric": "deaths",
  "value": 1354,
  "geography": "national_drc",
  "count_type": "cumulative",
  "date": "2026-07-26",
  "source": "Google News - RDC (fr)",
  "url": "https://news.google.com/rss/articles/CBMioAFBVV95cUxOcFFzNjZDTl9VSjB5Y0oyTEE4d011Y1lQbWJxLW5HbXcwbWg1V1pwWkNKYkQySFJxd3k5aE0xdjB2M05Kd2x3dHBQQjd2WUdNRVlqRXI3cXFJaDZ5dURmQ0tVTkUwVnctTmh4VVpUa2Q3NERzbS1QajdudzJUMjNSZUIwQTY5V0Vjd3JzZ1gtS255eFZ6akZVSHNwSW9mWnIt?oc=5"
 },
 {
  "as_of": null,
  "outbreak": true,
  "metric": "deaths",
  "value": 500,
  "geography": "national_drc",
  "count_type": "cumulative",
  "date": "2026-07-06",
  "source": "Google News - DR Congo (en)",
  "url": "https://news.google.com/rss/articles/CBMiiAFBVV95cUxQRzM2MS1ieUE3NWlTTnE0YVdUbks0aWFRNFJpMExPa0UtSGhuMFAyb045a3N0WFJCMGlzSlMtdW9ZTnNHdnRSeG9QSkhKbGY5cy0xRnZvZWgyWVNnZ0VOWkJBU1IybnBrQzgtcGF6OXljQUE4NmxDWHg2UHR5SUNyQ1FLRm9RcHFU0gGIAUFVX3lxTFBHMzYxLWJ5QTc1aVNOcTRhV1RuSzRpYVE0UmkwTE9rRS1IaG4wUDJvTjlrc3RYUkIwaXNKUy11b1lOc0d2dFJ4b1BKSEpsZjlzLTFGdm9laDJZU2dnRU5aQkFTUjJucGtDOC1wYXo5eWNBQTg2bENYeDZQdHlJQ3JDUUtGb1FwcVQ?oc=5"
 },
 {
  "as_of": null,
  "outbreak": true,
  "metric": "deaths",
  "value": 800,
  "geography": "national_drc",
  "count_type": "cumulative",
  "date": "2026-07-16",
  "source": "Google News - DR Congo (en)",
  "url": "https://news.google.com/rss/articles/CBMiiAFBVV95cUxPUkc2WjJyRlhSRmNkZzBPS0xJQ2xnZl9BWnZEX0RIbkd5UUJaT3gzYnJ3dFAzRHpqelgtSWVlWHRJajVEWENrem42Z1F3Qk1RX1QxaE9fR0liQ0hYZml0cVF1LWtwUmFNOHdNMnR3QnJoRHdFdjhFMWlqZEMwUFJ5TVVtbVo2ai020gGOAUFVX3lxTE90ZWlJZGwtSXpEUjZjNTd2cHhubTBPQmxLczFfME4yQ0k5MDRIcDJxSmFDcEJJb0hfa3VGZEVudEJKNGM1Wi1DYTRoaDJuUmVFSHNwZGgxUFBFZFJPWVZQSllXMEpiMWFsemFfRzBrNThWUW5jTjJDdXNScmRVNXBpeG9RcU9adnItaFhNMlE?oc=5"
 },
 {
  "as_of": "2026-07-02",
  "outbreak": true,
  "metric": "deaths",
  "value": 400,
  "geography": "national_drc",
  "count_type": "cumulative",
  "date": "2026-07-02",
  "source": "Google News - DR Congo (en)",
  "url": "https://news.google.com/rss/articles/CBMipgFBVV95cUxOdzQyc1VmWTlNbTlHX2RYN3NhOUQ3R3UyR3laSGpURDlvTTB2MDhCTDRYQjdSbm1jSW5kMFRqN2RvZ1I0WEVNZG1IeFJuZWpOSUNzNXRuREdjOG42OFVoaklpNHZYZTZNZFkyRnZFRUVhdDRTOEtYSVhJQUdhanQ2UlF0YlJYV3MtRzh4bnZUclZPWDZQME1RWE85M3YtQWUzRVBRZnRB?oc=5"
 },
 {
  "as_of": "2026-05-28",
  "outbreak": true,
  "metric": "suspected_cases",
  "value": 900,
  "geography": "cross_border_total",
  "count_type": "cumulative",
  "date": "2026-05-28",
  "source": "France24",
  "url": "https://www.france24.com/en/video/20260528-muslims-in-dr-congo-s-bunia-mark-eid-under-ebola-restrictions"
 },
 {
  "as_of": "2026-05-28",
  "outbreak": true,
  "metric": "confirmed_cases",
  "value": 101,
  "geography": "cross_border_total",
  "count_type": "cumulative",
  "date": "2026-05-28",
  "source": "France24",
  "url": "https://www.france24.com/en/video/20260528-muslims-in-dr-congo-s-bunia-mark-eid-under-ebola-restrictions"
 },
 {
  "as_of": "2026-05-28",
  "outbreak": true,
  "metric": "deaths",
  "value": 220,
  "geography": "cross_border_total",
  "count_type": "cumulative",
  "date": "2026-05-28",
  "source": "France24",
  "url": "https://www.france24.com/en/video/20260528-muslims-in-dr-congo-s-bunia-mark-eid-under-ebola-restrictions"
 },
 {
  "as_of": null,
  "outbreak": true,
  "metric": "total_cases",
  "value": 1000,
  "geography": "national_drc",
  "count_type": "cumulative",
  "date": "2026-06-26",
  "source": "Indian Express",
  "url": "https://indianexpress.com/article/health-wellness/drc-ebola-outbreak-cases-study-risk-cross-border-spread-10758105/"
 },
 {
  "outbreak": true,
  "metric": "confirmed_cases",
  "geography": "national_drc",
  "value": 3000,
  "count_type": "cumulative",
  "as_of": "2026-07-25",
  "date": "2026-07-25",
  "source": "Google News - RDC (fr)",
  "url": "2026-07-25T14:20:56#120efac23623"
 },
 {
  "metric": "confirmed_cases",
  "count_type": "cumulative",
  "outbreak": true,
  "value": 275,
  "geography": "subnational",
  "as_of": "2026-07-24",
  "date": "2026-07-24",
  "source": "Google News - Kivu/M23 (fr)",
  "url": "2026-07-24T10:27:08#62bd12a2ce61"
 },
 {
  "as_of": "2026-07-24",
  "outbreak": true,
  "geography": "subnational",
  "count_type": "cumulative",
  "metric": "deaths",
  "value": 172,
  "date": "2026-07-24",
  "source": "Google News - Kivu/M23 (fr)",
  "url": "2026-07-24T10:27:08#62bd12a2ce61"
 },
 {
  "as_of": "2026-06-15",
  "outbreak": true,
  "metric": "total_cases",
  "value": 782,
  "geography": "national_drc",
  "count_type": "cumulative",
  "date": "2026-06-15",
  "source": "Anadolu Agency",
  "url": "https://www.aa.com.tr/en/world/congo-reports-record-one-day-surge-in-ebola-cases-as-more-health-zones-affected/3967185"
 },
 {
  "as_of": "2026-06-15",
  "outbreak": true,
  "metric": "deaths",
  "value": 181,
  "geography": "national_drc",
  "count_type": "cumulative",
  "date": "2026-06-15",
  "source": "Anadolu Agency",
  "url": "https://www.aa.com.tr/en/world/congo-reports-record-one-day-surge-in-ebola-cases-as-more-health-zones-affected/3967185"
 },
 {
  "count_type": "cumulative",
  "as_of": "2026-08-05",
  "value": 3800,
  "geography": "national_drc",
  "outbreak": true,
  "metric": "confirmed_cases",
  "date": "2026-08-05",
  "source": "France24 French",
  "url": "https://www.france24.com/fr/vid%C3%A9o/20260805-rd-congo-un-nouveau-centre-de-traitement-ebola-%C3%A0-bunia-dans-l-%C3%A9picentre-de-l-%C3%A9pid%C3%A9mie"
 },
 {
  "value": 1707,
  "count_type": "cumulative",
  "outbreak": true,
  "geography": "national_drc",
  "as_of": "2026-08-05",
  "metric": "deaths",
  "date": "2026-08-05",
  "source": "France24 French",
  "url": "https://www.france24.com/fr/vid%C3%A9o/20260805-rd-congo-un-nouveau-centre-de-traitement-ebola-%C3%A0-bunia-dans-l-%C3%A9picentre-de-l-%C3%A9pid%C3%A9mie"
 },
 {
  "as_of": null,
  "outbreak": true,
  "metric": "deaths",
  "value": 648,
  "geography": "national_drc",
  "count_type": "cumulative",
  "date": "2026-07-11",
  "source": "Google News - DR Congo (en)",
  "url": "https://news.google.com/rss/articles/CBMijgFBVV95cUxQZS1tMXc0ZlFZSkpydXlPWTVJbGVCc01wTktPSXJua3Y1TE91dVRVTGtqRkR3MXF0VEN0LV85S0oxVUs2VkFpUFRZOTZ6QzZZUHc0anJmLW9aU01NdDUxbERwOU5zNEc2S01URmdWdXRXVzNfMEZ3Q1NpaFZMYXVuaE1SdXNmRXVUNTdZMi1n?oc=5"
 },
 {
  "as_of": "2026-07-23",
  "outbreak": true,
  "metric": "deaths",
  "value": 1033,
  "geography": "national_drc",
  "count_type": "cumulative",
  "date": "2026-07-23",
  "source": "Google News - DR Congo (en)",
  "url": "https://news.google.com/rss/articles/CBMipgFBVV95cUxNZlcwNlZNekp5SVBybXFtN0VpazNtRTQ5bE1CQnIxZGJVRFNuSS1fajNUWXE0cDM2NDhsWVpmVHR4RmlpX2cxbjZ1NlU0Y3pqWlBHVHd0RlNsYy05bXNRdUVFb2dLN1Y2ekdoTzJoYmJtcGQxaWlWVm9xUTdBaWJTVnk5VnJCS2FlalhCZmlrVGh4bHhKMWN5VV9BS2pKc1hLOFR3UE9B0gGmAUFVX3lxTE1mVzA2Vk16SnlJUHJtcW03RWlrM21FNDlsTUJCcjFkYlVEU25JLV9qM1RZcTRwMzY0OGxZWmZUdHhGaWlfZzFuNnU2VTRjempaUEdUd3RGU2xjLTltc1F1RUVvZ0s3VjZ6R2hPMmhiYm1wZDFpaVZWb3FRN0FpYlNWeTlWckJLYWVqWEJmaWtUaHhseEoxY3lVX0FLakpzWEs4VHdQT0E?oc=5"
 },
 {
  "as_of": "2026-07-23",
  "outbreak": true,
  "metric": "confirmed_cases",
  "value": 2500,
  "geography": "national_drc",
  "count_type": "cumulative",
  "date": "2026-07-23",
  "source": "Google News - DR Congo (en)",
  "url": "https://news.google.com/rss/articles/CBMipgFBVV95cUxNZlcwNlZNekp5SVBybXFtN0VpazNtRTQ5bE1CQnIxZGJVRFNuSS1fajNUWXE0cDM2NDhsWVpmVHR4RmlpX2cxbjZ1NlU0Y3pqWlBHVHd0RlNsYy05bXNRdUVFb2dLN1Y2ekdoTzJoYmJtcGQxaWlWVm9xUTdBaWJTVnk5VnJCS2FlalhCZmlrVGh4bHhKMWN5VV9BS2pKc1hLOFR3UE9B0gGmAUFVX3lxTE1mVzA2Vk16SnlJUHJtcW03RWlrM21FNDlsTUJCcjFkYlVEU25JLV9qM1RZcTRwMzY0OGxZWmZUdHhGaWlfZzFuNnU2VTRjempaUEdUd3RGU2xjLTltc1F1RUVvZ0s3VjZ6R2hPMmhiYm1wZDFpaVZWb3FRN0FpYlNWeTlWckJLYWVqWEJmaWtUaHhseEoxY3lVX0FLakpzWEs4VHdQT0E?oc=5"
 },
 {
  "count_type": "cumulative",
  "geography": "national_drc",
  "metric": "confirmed_cases",
  "as_of": "2026-07-24",
  "value": 3000,
  "outbreak": true,
  "date": "2026-07-24",
  "source": "Google News - DR Congo (en)",
  "url": "2026-07-24T15:01:34#ed684cd98879"
 },
 {
  "as_of": null,
  "outbreak": true,
  "metric": "deaths",
  "value": 1034,
  "geography": "national_drc",
  "count_type": "cumulative",
  "date": "2026-07-23",
  "source": "Google News - DR Congo (en)",
  "url": "https://news.google.com/rss/articles/CBMiVEFVX3lxTE9lV1FYMlRVc2xuWVBUbG04Mmh4TmlMWkJNMmNCaXgzdmZSTTVTc2xjeFZIby1ZRUw1aExXZHQ0OEN6Vl81RTBOLVVZT0VTaTJoc2N5SQ?oc=5"
 },
 {
  "as_of": null,
  "outbreak": true,
  "metric": "confirmed_cases",
  "value": 2536,
  "geography": "national_drc",
  "count_type": "cumulative",
  "date": "2026-07-23",
  "source": "Google News - DR Congo (en)",
  "url": "https://news.google.com/rss/articles/CBMiVEFVX3lxTE9lV1FYMlRVc2xuWVBUbG04Mmh4TmlMWkJNMmNCaXgzdmZSTTVTc2xjeFZIby1ZRUw1aExXZHQ0OEN6Vl81RTBOLVVZT0VTaTJoc2N5SQ?oc=5"
 },
 {
  "as_of": "2026-07-13",
  "outbreak": true,
  "metric": "total_cases",
  "value": 1900,
  "geography": "national_drc",
  "count_type": "cumulative",
  "date": "2026-07-13",
  "source": "Google News - DR Congo (en)",
  "url": "https://news.google.com/rss/articles/CBMitgFBVV95cUxPVmYydkpOSWhrUF83LXIzbEx3UXlxUmRSUlpBMklVTThRZVFKbzAwajROazZjMjE4MVpmelh4b1YtU0U0QWl2cmxDN29BNEhrMTFvUEVLd256UWRKanVnWTJmVEdVcnBXSWFCVWtta0psazVCMnBWakpxbFNYT0p1enFaRlVkb3RKWUstZURGWUp6Y3d6MU1hUU90V2ROY29tNkpuWHpqR1pfSTAweDF0STRzckRfUQ?oc=5"
 },
 {
  "value": 4000,
  "count_type": "cumulative",
  "outbreak": true,
  "as_of": null,
  "metric": "confirmed_cases",
  "geography": "national_drc",
  "date": "2026-08-08",
  "source": "Google News - RDC (fr)",
  "url": "https://news.google.com/rss/articles/CBMilAFBVV95cUxQUndUblgxNzNFSmc5ZGh0Z0Izb1UtM3lrS1JjNkk0dTh6dTNzRVBMYTFqQnc2RVViTWI5X3hzYUt1TEJpaUxNRjdfRkVWZEdPcTRScnJCWlJyZDhxYnBJWFFOVWd3allJZGs0VFhVWXJseTh0M3hld2xHMEtuTTBOd2lIenVmU3ZsTW02dzFJRWJlZjh1?oc=5"
 },
 {
  "as_of": null,
  "outbreak": true,
  "metric": "total_cases",
  "value": 1000,
  "geography": "national_drc",
  "count_type": "cumulative",
  "date": "2026-06-22",
  "source": "CGTN",
  "url": "https://news.cgtn.com/news/2026-06-22/DR-Congo-Ebola-cases-top-1-000-1OaRxl8HAK4/p.html?UTM_Source=cgtn&UTM_Medium=rss&UTM_Campaign=World"
 },
 {
  "as_of": "2026-05-20",
  "outbreak": true,
  "metric": "deaths",
  "value": 134,
  "geography": "national_drc",
  "count_type": "cumulative",
  "date": "2026-05-20",
  "source": "Hindustan Times",
  "url": "https://www.hindustantimes.com/world-news/who-chief-concerned-over-scale-speed-of-ebola-outbreak-as-134-dead-in-congo-101779219497699.html"
 },
 {
  "value": 1000,
  "outbreak": true,
  "metric": "deaths",
  "geography": "cross_border_total",
  "count_type": "cumulative",
  "as_of": "2026-07-22",
  "date": "2026-07-22",
  "source": "Le Monde International",
  "url": "2026-07-22T13:25:09#6dac690c7d5f"
 },
 {
  "as_of": "2026-07-20",
  "outbreak": true,
  "metric": "deaths",
  "value": 930,
  "geography": "national_drc",
  "count_type": "cumulative",
  "date": "2026-07-20",
  "source": "Google News - DR Congo (en)",
  "url": "https://news.google.com/rss/articles/CBMijAFBVV95cUxOdEtnMkdxaEMzS1FpbUJibVdRRXd4NmNDMkk0ZmVIWmFmaXRJdXlCR1RVTkQ3a3VEcDd2Ui1qaFFERVRHX056WXhCNnNqVUVfVW9oaVN3bGlaNGhpeVNLUXNwYmxZOUZKMDhVXy1JMmdjTTJIQ0NpV0hRZHQ2bWJ2V05KWlhLdnB3T0xnNw?oc=5"
 },
 {
  "count_type": "cumulative",
  "metric": "confirmed_cases",
  "value": 3874,
  "outbreak": true,
  "as_of": "2026-08-05",
  "geography": "national_drc",
  "date": "2026-08-05",
  "source": "Google News - RDC (fr)",
  "url": "https://news.google.com/rss/articles/CBMiygFBVV95cUxPYzdCSzV0SElJTXRvcW5TZmk2M2NaNng2N1RuMUxwTFRFNmM3WVlOd2xkdXBvMWdWOGhUY3NVUmlUUmZhaDBTQU9uWmFVaUJ0OWFzdllYQlpYXy1hYjJmLUd2Vmxld1ZmX1lkc2hPMTdUOFhlalRtbkY2N1NyaEFqTVpjREowU1dzdHA0ZkprVlNtRTZ2US1hMGo2RWFNVXBBZjgtYl9mWi1QSktzdVU3VmxjdDg1NzI1a0pOZmtUMmZDdkJnamhrNGVR?oc=5"
 },
 {
  "as_of": "2026-07-19",
  "outbreak": true,
  "metric": "total_cases",
  "count_type": "cumulative",
  "geography": "national_drc",
  "value": 710,
  "date": "2026-07-19",
  "source": "Google News - DR Congo (en)",
  "url": "2026-07-19T20:16:35#056864cb0b29"
 },
 {
  "as_of": null,
  "outbreak": true,
  "metric": "total_cases",
  "value": 3500,
  "geography": "national_drc",
  "count_type": "cumulative",
  "date": "2026-08-01",
  "source": "Google News - DR Congo (en)",
  "url": "https://news.google.com/rss/articles/CBMilAFBVV95cUxOZmdsZmxIaGhaaTI2N1pZM01sTWdzYmp2aWpfd243ZEUwTVg0bmF3TUJMUGxaLU9RWWUyZFFtclk1NmdqNlM5S1hDUHZJVHFoSFJkTWdibjRGSlh0b0J6YmJIQjNQTnQ0RlhtQXhtc3lTRmFHajBYb0thYXBnYms4RjRjaDZIOEVsdHdrdW5EOXpxZ1RM?oc=5"
 },
 {
  "as_of": "2026-07-18",
  "outbreak": true,
  "metric": "confirmed_cases",
  "value": 2181,
  "geography": "national_drc",
  "count_type": "cumulative",
  "date": "2026-07-18",
  "source": "Google News - DR Congo (en)",
  "url": "https://news.google.com/rss/articles/CBMiZEFVX3lxTFBVbmU5X0JWS01xOEF6dmMwREFHWTRtUU93enJacVRpdmVrN0lrV0ZyYnJWNlRDT3dka0ltQkJ6SkR1S3oxSmdraktGd1QxUzNXbUxZT0FDUjFhVE4wR2diWkwzQXA?oc=5"
 },
 {
  "as_of": null,
  "outbreak": true,
  "metric": "total_cases",
  "value": 1203,
  "geography": "national_drc",
  "count_type": "cumulative",
  "date": "2026-06-27",
  "source": "Google News - DR Congo (en)",
  "url": "https://news.google.com/rss/articles/CBMingFBVV95cUxNczJ1eXEzVkh1UFVHRVZSdFYzLXRRVHFwNXFvWTUyUVlvc0RKZkowRHhKVWN2a0t5UXI3Z1VXTVlCT2xrMVpXS2pZUjQtdXlJczF2OG5nd3dGY24zNkVXaWx6Zzdac1duOWJRaFVDOWcxNGQwUm9qLVl6Z2pJNWh6N3B4STZuX0JDMDZ5eDZyWGd0STJMSVRUZ3V4TnpXQQ?oc=5"
 },
 {
  "as_of": null,
  "outbreak": true,
  "metric": "total_cases",
  "value": 200,
  "geography": "national_drc",
  "count_type": "new",
  "date": "2026-06-27",
  "source": "Google News - DR Congo (en)",
  "url": "https://news.google.com/rss/articles/CBMingFBVV95cUxNczJ1eXEzVkh1UFVHRVZSdFYzLXRRVHFwNXFvWTUyUVlvc0RKZkowRHhKVWN2a0t5UXI3Z1VXTVlCT2xrMVpXS2pZUjQtdXlJczF2OG5nd3dGY24zNkVXaWx6Zzdac1duOWJRaFVDOWcxNGQwUm9qLVl6Z2pJNWh6N3B4STZuX0JDMDZ5eDZyWGd0STJMSVRUZ3V4TnpXQQ?oc=5"
 },
 {
  "as_of": null,
  "outbreak": true,
  "metric": "deaths",
  "value": 600,
  "geography": "national_drc",
  "count_type": "cumulative",
  "date": "2026-07-09",
  "source": "Google News - RDC (fr)",
  "url": "https://news.google.com/rss/articles/CBMiigFBVV95cUxNamEyS2kxUFlGUG5WVDljdV84T3ZJR2J0N3U3SGZ2bnBXYjhQM2Jnd1VVNk9aVzYwT0U2SWNLcDJISUFqSGJUWEJkSUFZejJkWjhaMVhRQmdQc191dWNuOXlPNVZ3amlIZHJIQkc1M2hDY0JCRTQ0WnJILWZfVU5kazhzelJZQTNNaGc?oc=5"
 },
 {
  "as_of": null,
  "outbreak": true,
  "metric": "new_cases",
  "value": 567,
  "geography": "national_drc",
  "count_type": "new",
  "date": "2026-08-04",
  "source": "Google News - RDC (fr)",
  "url": "https://news.google.com/rss/articles/CBMikAFBVV95cUxQRFNJZVhDOGVnUkdsbFpMakUyTlhCMkZkV0RwQ2lEZUxyWTRnYW1GNF9MR2JnNG82U2NGcktfT01jcDJqcHJjSUNPQ3dHeWtLY3RKdzBJNkxyLVJJeHNveXBCWXVNVVVrRThDbEY2eFdGS0FicmpkdXZhb2V5Y29OOE1XQW5pVzBzUlpvazY3YWg?oc=5"
 },
 {
  "as_of": null,
  "outbreak": true,
  "metric": "total_cases",
  "value": 1000,
  "geography": "national_drc",
  "count_type": "cumulative",
  "date": "2026-06-22",
  "source": "Jamaica Observer",
  "url": "https://www.jamaicaobserver.com/2026/06/22/dr-congo-ebola-outbreak-tops-1000-cases-kills-254/"
 },
 {
  "as_of": null,
  "outbreak": true,
  "metric": "deaths",
  "value": 254,
  "geography": "national_drc",
  "count_type": "cumulative",
  "date": "2026-06-22",
  "source": "Jamaica Observer",
  "url": "https://www.jamaicaobserver.com/2026/06/22/dr-congo-ebola-outbreak-tops-1000-cases-kills-254/"
 },
 {
  "as_of": "2026-06-27",
  "outbreak": true,
  "metric": "confirmed_cases",
  "value": 1200,
  "geography": "national_drc",
  "count_type": "cumulative",
  "date": "2026-06-27",
  "source": "Google News - RDC (fr)",
  "url": "https://news.google.com/rss/articles/CBMie0FVX3lxTE5iUTdlWFpMRVpiYmJhYXJwODRvQ0RDN2pyNFRfckFnbmJmRDRTSUJFb0hYa3NOeHFZS2dvbThvbzVEWVlVc0ZvaVBOeVlHU2g3YW9nU1F2YkNXZzRmeHlpbE0td045NlhmaWZIVTQ3OHJuTF9DWGhUMnVpUQ?oc=5"
 },
 {
  "as_of": "2026-07-09",
  "outbreak": true,
  "metric": "deaths",
  "value": 600,
  "geography": "national_drc",
  "count_type": "cumulative",
  "date": "2026-07-09",
  "source": "Google News - DR Congo (en)",
  "url": "https://news.google.com/rss/articles/CBMid0FVX3lxTE5wZFNpWkxQTnAzX2Q1T3NyVHBlaUNGY3lMT2oyekdfbFFiTVk4MnR0cFVya3BSSVdBWWVuZjVDZlVqRzgwNE4wMlFvdmNDbF95RXEzWEI2Y1RrcUpqN2ZYcER0Tk9EV0wteU11X0dkdTJTYXBEMHQw0gF3QVVfeXFMUHBrR0doZkJjSWRIS09pNFJjaXVrRkFmOTVzM25hV1U0clVHcmp3N1VrSWhDUWJ3eDh6b1hjTUY2M1VzN0FUVm5VMDUzT2p3RElfVHdlaVRMMlpoSndCc0J5ZzI5UEg0ZjVuV1NwTEZNTy1vQzM3azA?oc=5"
 },
 {
  "value": 930,
  "count_type": "cumulative",
  "as_of": "2026-07-20",
  "outbreak": true,
  "metric": "deaths",
  "geography": "national_drc",
  "date": "2026-07-20",
  "source": "Google News - RDC (fr)",
  "url": "2026-07-20T10:40:31#8d5948d347fc"
 },
 {
  "as_of": "2026-07-27",
  "outbreak": true,
  "metric": "deaths",
  "value": 350,
  "geography": "national_drc",
  "count_type": "new",
  "date": "2026-07-27",
  "source": "RFI Afrique",
  "url": "https://www.rfi.fr/fr/podcasts/invit%C3%A9-afrique-midi/20260727-rdc-nous-avons-un-manque-criant-de-prise-en-charge-des-malades-atteints-d-ebola"
 },
 {
  "as_of": "2026-07-27",
  "outbreak": true,
  "metric": "deaths",
  "value": 1405,
  "geography": "national_drc",
  "count_type": "cumulative",
  "date": "2026-07-27",
  "source": "RFI Afrique",
  "url": "https://www.rfi.fr/fr/podcasts/invit%C3%A9-afrique-midi/20260727-rdc-nous-avons-un-manque-criant-de-prise-en-charge-des-malades-atteints-d-ebola"
 },
 {
  "as_of": "2026-07-27",
  "outbreak": true,
  "metric": "confirmed_cases",
  "value": 3200,
  "geography": "national_drc",
  "count_type": "cumulative",
  "date": "2026-07-27",
  "source": "RFI Afrique",
  "url": "https://www.rfi.fr/fr/podcasts/invit%C3%A9-afrique-midi/20260727-rdc-nous-avons-un-manque-criant-de-prise-en-charge-des-malades-atteints-d-ebola"
 },
 {
  "as_of": "2026-07-27",
  "outbreak": true,
  "metric": "total_cases",
  "value": 3000,
  "geography": "national_drc",
  "count_type": "cumulative",
  "date": "2026-07-27",
  "source": "Google News - DR Congo (en)",
  "url": "https://news.google.com/rss/articles/CBMisgFBVV95cUxPQTRiYXRhdXBKS1ZEUy03ZVhESmtvN3Z3VUNqRkxGU2VLWUFtc3hRUkcxWnlGaks3dnU1SFpzejlJa29nOHZrdjQteUtoY1ZVcnVwbThTTjY4YlNzMEdWc0NSTTB4SGZpaUdqTXNNN1dITDctVFZlWWpXUU9RZklGaXhManRkTXNiUm5EVmVMMEtVR2hmSGRwVlNRMVhkYUZMdmV5cjYxTnptQ1NGWEVYV0d30gG3AUFVX3lxTFA0SWp5NUY4SS1BeXhiblR1QUtPSGJYVDJ2YnJkREE4dXBQanlKM2Uxdmd0MG1YeWJrYVZoTGFJUVhQMVJXSFR4eXM0X0VHdzh5a1lWXzNodk10S3QtYWpOQ2Q1ck9WaVlrZmlLU28xMUhkTFM0alBkUWx0NFJHZkpXMGNMM2hkUGItY0lhLTBtdFRpU2ZUM28xX1IwclAxek9Nb24tMHhMX2Q0LUhFc19la2VIcXBnWQ?oc=5"
 },
 {
  "outbreak": true,
  "metric": "deaths",
  "count_type": "cumulative",
  "as_of": "2026-07-23",
  "value": 1000,
  "geography": "national_drc",
  "date": "2026-07-23",
  "source": "Google News - DR Congo (en)",
  "url": "2026-07-23T15:12:35#b34733b9e216"
 },
 {
  "as_of": null,
  "count_type": "unclear",
  "geography": "subnational",
  "metric": "total_cases",
  "value": 100,
  "outbreak": true,
  "date": "2026-08-20",
  "source": "Google News - RDC (fr)",
  "url": "https://news.google.com/rss/articles/CBMimAFBVV95cUxOdklZSEc3bjFzOWMtX3FtU2ZaWVNES3pfSElYdm9VMEhXQXJQZWZ4U0pMLVY0czhUZmhYME1uaGNHLVpvdWlkYlUtNVNhaExaTEN5WURNV3FENDIxOE5KS0xSUmRJN182MlViRE44NGI4RHFuY21icjg3QzFCcGhmMDhTdHlJRUFQeTlFekNoSXh6VFFKQzdUag?oc=5"
 },
 {
  "as_of": null,
  "outbreak": true,
  "metric": "deaths",
  "value": 500,
  "geography": "national_drc",
  "count_type": "cumulative",
  "date": "2026-07-06",
  "source": "Al Jazeera English",
  "url": "https://www.aljazeera.com/news/2026/7/6/ebola-death-toll-in-dr-congo-surpasses-500?traffic_source=rss"
 },
 {
  "as_of": "2026-07-11",
  "outbreak": true,
  "metric": "total_cases",
  "value": 1800,
  "geography": "national_drc",
  "count_type": "cumulative",
  "date": "2026-07-11",
  "source": "Google News - DR Congo (en)",
  "url": "https://news.google.com/rss/articles/CBMiiAFBVV95cUxNTHhrNlZOSjl2WDYtZV9fcVRDQXNvV0pPRjE4Qml5Tzdrdnp6MXI4TjZzTS16eGUtLTE1ZjJValhxUk5ONGFxSnJPX1Byci1UV3VyUWpWanVaQVhOVUtNMWlORnd3b0lOOFkzTmthalFjeWIwV2Y3cng4dUJGb1lDeEx3LUtOU2Zw?oc=5"
 },
 {
  "as_of": null,
  "outbreak": true,
  "metric": "deaths",
  "value": 440,
  "geography": "national_drc",
  "count_type": "cumulative",
  "date": "2026-07-05",
  "source": "Google News - RDC (fr)",
  "url": "https://news.google.com/rss/articles/CBMi0gFBVV95cUxNb2VBNWNOYTAzYXY5ZGRDUDU0OUpHcHBEYzV3MVpEWVR5S09sMVVPRnlkVWtzOUxXNmotQXJOLW1TdERaOXMwQ0hvSVQyTEY2ekJYc2dBb3E3N1BaSGIyWlp2dEUzd3Jtd3lmV29CTTl4cVZPU2pjQXpMb1VjNWZZc2JKX25BeHFJWndjSktHNXE4eGE5SExQWW5nMzlnRGs0SVo2ems1MGs4aHVjRkk4M29IQi1QMjF2WFA4b3V3cWN1WUlqZHhmYW5BTkM5MHh3Ymc?oc=5"
 },
 {
  "as_of": "2026-07-22",
  "count_type": "cumulative",
  "value": 1000,
  "metric": "deaths",
  "geography": "cross_border_total",
  "outbreak": true,
  "date": "2026-07-22",
  "source": "Google News - RDC (fr)",
  "url": "2026-07-22T13:49:24#1df2d408c648"
 },
 {
  "as_of": "2026-06-15",
  "outbreak": true,
  "metric": "confirmed_cases",
  "value": 782,
  "geography": "national_drc",
  "count_type": "cumulative",
  "date": "2026-06-15",
  "source": "France24 French",
  "url": "https://www.france24.com/fr/%C3%A9missions/journal-de-l-afrique/20260615-rd-congo-782-cas-confirm%C3%A9s-d-ebola-et-deux-nouvelles-zones-affect%C3%A9es-msf-s-inqui%C3%A8te"
 },
 {
  "as_of": null,
  "outbreak": true,
  "metric": "deaths",
  "value": 648,
  "geography": "national_drc",
  "count_type": "cumulative",
  "date": "2026-07-11",
  "source": "Google News - DR Congo (en)",
  "url": "https://news.google.com/rss/articles/CBMiqAFBVV95cUxNMVlsMGxXZU5NOWF3Q2FQaTd6Mk45YkpVRW5PN3JMUkE5N3NWNWVzaHlpTEMzbUlHZFRpaE8tTm42MnNNcmwtOG1sTG40Z3V4M3VMWDZMejFDZlRuUWVleWI0ZnRqdVdtM184UE5XeG5zUGhvbjAteE85OFUxcTFwQURHY1NxeHlFMXVFNVhFUnRmb0VwVUVsMFFzbUVGWUxHWDJsbTRQdnM?oc=5"
 },
 {
  "geography": "national_drc",
  "value": 5000,
  "metric": "confirmed_cases",
  "count_type": "cumulative",
  "as_of": null,
  "outbreak": true,
  "date": "2026-08-19",
  "source": "Reuters Top News",
  "url": "https://news.google.com/rss/articles/CBMiwAFBVV95cUxPem5Hd3lmTGZubzE1STRETUxoYzdvaXo3NDRHRlhXOGFjckVnT1BwY1Q3NGRjZlQ5VVNRS2gtTnJfVmdyVUJNTnNBdmZDbUNQT0JsaTlaQjNUWkpUa1I2eElyNUNnNFVKMlVOOXhFdXhva0ljMlExeURaR2FFN0hpUDRDUEJBQ3lvWnNhenhEdDBUdjQ2V0NfWG9aRUs5REV5cWRzMVgxNUpGaUtkdzA4cHNaZFViT1RhbTNfSnBuQ3E?oc=5"
 },
 {
  "as_of": "2026-07-16",
  "outbreak": true,
  "metric": "confirmed_cases",
  "value": 2181,
  "geography": "national_drc",
  "count_type": "cumulative",
  "date": "2026-07-18",
  "source": "Politico.cd",
  "url": "https://beto.cd/ebola-rdc-2181-cas-864-deces-16-juillet-bilan-officiel/"
 },
 {
  "as_of": "2026-07-16",
  "outbreak": true,
  "metric": "deaths",
  "value": 864,
  "geography": "national_drc",
  "count_type": "cumulative",
  "date": "2026-07-18",
  "source": "Politico.cd",
  "url": "https://beto.cd/ebola-rdc-2181-cas-864-deces-16-juillet-bilan-officiel/"
 },
 {
  "as_of": null,
  "outbreak": true,
  "metric": "deaths",
  "value": 200,
  "geography": "cross_border_total",
  "count_type": "cumulative",
  "date": "2026-06-19",
  "source": "CGTN",
  "url": "https://news.cgtn.com/news/2026-06-19/Ebola-death-toll-tops-200-as-Africa-CDC-flags-response-deficits-1O6KuRZEBWM/p.html?UTM_Source=cgtn&UTM_Medium=rss&UTM_Campaign=World"
 },
 {
  "as_of": "2026-05-21",
  "outbreak": true,
  "metric": "confirmed_cases",
  "value": 83,
  "geography": "national_drc",
  "count_type": "cumulative",
  "date": "2026-05-23",
  "source": "South China Morning Post",
  "url": "https://www.scmp.com/news/world/africa/article/3354634/ebola-spreads-eastern-congo-contact-tracing-falters?utm_source=rss_feed"
 },
 {
  "as_of": "2026-05-21",
  "outbreak": true,
  "metric": "suspected_cases",
  "value": 746,
  "geography": "national_drc",
  "count_type": "cumulative",
  "date": "2026-05-23",
  "source": "South China Morning Post",
  "url": "https://www.scmp.com/news/world/africa/article/3354634/ebola-spreads-eastern-congo-contact-tracing-falters?utm_source=rss_feed"
 },
 {
  "as_of": "2026-05-21",
  "outbreak": true,
  "metric": "total_cases",
  "value": 1603,
  "geography": "national_drc",
  "count_type": "cumulative",
  "date": "2026-05-23",
  "source": "South China Morning Post",
  "url": "https://www.scmp.com/news/world/africa/article/3354634/ebola-spreads-eastern-congo-contact-tracing-falters?utm_source=rss_feed"
 },
 {
  "as_of": null,
  "outbreak": true,
  "metric": "total_cases",
  "value": 342,
  "geography": "national_drc",
  "count_type": "new",
  "date": "2026-05-23",
  "source": "South China Morning Post",
  "url": "https://www.scmp.com/news/world/africa/article/3354634/ebola-spreads-eastern-congo-contact-tracing-falters?utm_source=rss_feed"
 },
 {
  "as_of": null,
  "outbreak": true,
  "metric": "recovered",
  "value": 540,
  "geography": "subnational",
  "count_type": "cumulative",
  "date": "2026-07-25",
  "source": "Google News - RDC (fr)",
  "url": "https://news.google.com/rss/articles/CBMixgFBVV95cUxNSWtmbmJZaEhJaW1ubzRibDFtSGpXeGpJRFpab19aS0FqSUVTRzMtZnFTV3RQbzR0QnBPQUsyb3JIeWc4UFVvZGoyLXZTVFZUTU4wQTBFX3pFcHIxSlZnYlRscTZBR0I2QVpCVEMtUW9CWjNycnpQSFFZWTdCd0h2QnM1Wk5nSkdPX2M3VGRBVy1KT2pnUkJvTlZjNHdEWjZ2dl9odVRmd0FzYncwSzdJWTR6UHlRc1BxcEtMUmdkS05fUzlFVkE?oc=5"
 },
 {
  "as_of": null,
  "outbreak": true,
  "metric": "deaths",
  "value": 1587,
  "geography": "national_drc",
  "count_type": "cumulative",
  "date": "2026-08-01",
  "source": "BBC World",
  "url": "https://www.bbc.co.uk/news/articles/cy07qe0knvzo?at_medium=RSS&at_campaign=rss"
 },
 {
  "metric": "deaths",
  "value": 2600,
  "outbreak": true,
  "as_of": null,
  "geography": "national_drc",
  "count_type": "cumulative",
  "date": "2026-08-24",
  "source": "Google News - DR Congo (en)",
  "url": "https://news.google.com/rss/articles/CBMimgFBVV95cUxNbF9ENFhsb0x1Y1ZhbHdWa3BWRE5oa0Q5azNSMV85M1QwYmpaX1pfX3czcFA2bW93cUdYRWwxdk5hU0VSTjFXbGx4bFJZSXJGQTNMaElXTFBsaWRxT1NGSEZYbXZCRVEyTFhaellDeElmekVvYUN1TDlQSFpNS0VUdllJUTJQWnRnZG5CcXdqMG5GMkh5YmRydWlB0gGaAUFVX3lxTE1sX0Q0WGxvTHVjVmFsd1ZrcFZETmhrRDlrM1IxXzkzVDBialpfWl9fdzNwUDZtb3dxR1hFbDF2TmFTRVJOMVdsbHhsUllJckZBM0xoSVdMUGxpZHFPU0ZIRlhtdkJFUTJMWFp6WUN4SWZ6RW9hQ3VMOVBIWk1LRVR2WUlRMlBadGdkbkJxd2owbkYySHliZHJ1aUE?oc=5"
 },
 {
  "as_of": null,
  "outbreak": true,
  "metric": "confirmed_cases",
  "value": 381,
  "geography": "national_drc",
  "count_type": "cumulative",
  "date": "2026-06-05",
  "source": "The Hindu",
  "url": "https://www.thehindu.com/news/international/who-announces-518-million-six-month-plan-to-fight-ebola/article71066946.ece"
 },
 {
  "as_of": null,
  "outbreak": true,
  "metric": "deaths",
  "value": 62,
  "geography": "national_drc",
  "count_type": "cumulative",
  "date": "2026-06-05",
  "source": "The Hindu",
  "url": "https://www.thehindu.com/news/international/who-announces-518-million-six-month-plan-to-fight-ebola/article71066946.ece"
 },
 {
  "outbreak": true,
  "geography": "national_drc",
  "value": 70000,
  "metric": "vaccinated",
  "count_type": "cumulative",
  "as_of": null,
  "date": "2026-08-20",
  "source": "Google News - DR Congo (en)",
  "url": "https://news.google.com/rss/articles/CBMimgFBVV95cUxNTmVlLWJwNkdHdWk1OTF1aGJVdGpKS1pvVktSYUpLd3A1YlBEeF9qd0tKUWQ0N1hNNW1WNGpWQlB4b3pyN0hfaEF4NjhMREVWZTh4aTM3clpJOUlZVjlfYUtCdzR0b3BWbDlQdmptU3Y5SFRCRjNFT2ZkdGJJMjdmaUlFclo5bkJWS0hCazJZdUVobkVSSW5zRmJR?oc=5"
 },
 {
  "as_of": "2026-06-16",
  "outbreak": true,
  "metric": "confirmed_cases",
  "value": 808,
  "geography": "national_drc",
  "count_type": "cumulative",
  "date": "2026-06-16",
  "source": "Africanews",
  "url": "http://www.africanews.com/2026/06/16/dr-congos-ebola-outbreak-tops-800-cases-as-death-toll-reaches-192/"
 },
 {
  "as_of": "2026-06-16",
  "outbreak": true,
  "metric": "deaths",
  "value": 192,
  "geography": "national_drc",
  "count_type": "cumulative",
  "date": "2026-06-16",
  "source": "Africanews",
  "url": "http://www.africanews.com/2026/06/16/dr-congos-ebola-outbreak-tops-800-cases-as-death-toll-reaches-192/"
 },
 {
  "as_of": null,
  "outbreak": true,
  "metric": "suspected_cases",
  "value": 300,
  "geography": "cross_border_total",
  "count_type": "cumulative",
  "date": "2026-05-17",
  "source": "France24",
  "url": "https://www.france24.com/en/who-declares-global-health-emergency-over-ebola-outbreak-in-dr-congo"
 },
 {
  "as_of": null,
  "outbreak": true,
  "metric": "deaths",
  "value": 88,
  "geography": "cross_border_total",
  "count_type": "cumulative",
  "date": "2026-05-17",
  "source": "France24",
  "url": "https://www.france24.com/en/who-declares-global-health-emergency-over-ebola-outbreak-in-dr-congo"
 },
 {
  "as_of": "2026-07-22",
  "outbreak": true,
  "metric": "deaths",
  "value": 1000,
  "geography": "cross_border_total",
  "count_type": "cumulative",
  "date": "2026-07-22",
  "source": "Google News - RDC (fr)",
  "url": "https://news.google.com/rss/articles/CBMiywFBVV95cUxQdDN1aEs0S0JXQ2dpdjVuZVNpMnN5TDRCYkZ4cmplMzFYSWZKZ0R5eGlNaGwyVnBPZ3dfOUdjaVlLOUxZRkFGNFhuRmNldWxQQVpqNkdHMFN3NFNlN2lBVzlUSmxFTHkxRGIzLUJCYTdJNzZxR0N5UUxNUnAwbEZyRWlmakYwVVkxeUFNNkYxM0lSd1dHZzVNOTQ5NXY2YXgtRVYtOUx1NmVrdzlabGdramZveGJYelBSSGNyVlRDVkFpM3lUZkp3ZEViWQ?oc=5"
 },
 {
  "value": 3200,
  "count_type": "cumulative",
  "metric": "confirmed_cases",
  "geography": "national_drc",
  "outbreak": true,
  "as_of": "2026-07-28",
  "date": "2026-07-28",
  "source": "Africanews",
  "url": "2026-07-28T14:48:50#aad2b414855c"
 },
 {
  "as_of": "2026-07-07",
  "outbreak": true,
  "metric": "total_cases",
  "value": 1759,
  "geography": "subnational",
  "count_type": "cumulative",
  "date": "2026-07-09",
  "source": "Politico.cd",
  "url": "https://beto.cd/ebola-en-rdc-un-deficit-de-20-millions-de-dollars-freine-la-riposte-a-la-17e-epidemie/"
 },
 {
  "as_of": "2026-07-07",
  "outbreak": true,
  "metric": "deaths",
  "value": 600,
  "geography": "subnational",
  "count_type": "cumulative",
  "date": "2026-07-09",
  "source": "Politico.cd",
  "url": "https://beto.cd/ebola-en-rdc-un-deficit-de-20-millions-de-dollars-freine-la-riposte-a-la-17e-epidemie/"
 },
 {
  "as_of": null,
  "outbreak": true,
  "metric": "deaths",
  "value": 200,
  "geography": "unclear",
  "count_type": "cumulative",
  "date": "2026-06-18",
  "source": "The Hill",
  "url": "https://thehill.com/policy/healthcare/5931149-ebola-surge-africa-cdc/"
 },
 {
  "as_of": null,
  "outbreak": true,
  "metric": "total_cases",
  "value": 38,
  "geography": "unclear",
  "count_type": "new",
  "date": "2026-06-18",
  "source": "The Hill",
  "url": "https://thehill.com/policy/healthcare/5931149-ebola-surge-africa-cdc/"
 },
 {
  "as_of": null,
  "outbreak": true,
  "metric": "deaths",
  "value": 672,
  "geography": "national_drc",
  "count_type": "cumulative",
  "date": "2026-07-13",
  "source": "Google News - RDC (fr)",
  "url": "https://news.google.com/rss/articles/CBMilAFBVV95cUxNVXpGSlB5eWtpQ1N6bjhaSlZ6M3RscUpEZXB5OFNLRmswMEVDQjVxUjFBbzFqU055NU5YWmtxN1p0dzZrd3VwNUJTb0ZfNXVmSUZJMi04NkxFUU1rQ1E1SWQ3UUg1UXFOMnYxVGxQX3BIRkRLN1M4WHNueTY4VWlUdjZwcDBRSzZ1b0tSajA0dG9PWVg4?oc=5"
 },
 {
  "value": 1000,
  "metric": "deaths",
  "count_type": "cumulative",
  "as_of": "2026-07-23",
  "outbreak": true,
  "geography": "national_drc",
  "date": "2026-07-23",
  "source": "Google News - DR Congo (en)",
  "url": "2026-07-23T12:10:20#9ce65b3b82f1"
 },
 {
  "as_of": null,
  "metric": "confirmed_cases",
  "count_type": "cumulative",
  "value": 5000,
  "outbreak": true,
  "geography": "national_drc",
  "date": "2026-08-20",
  "source": "Google News - DR Congo (en)",
  "url": "https://news.google.com/rss/articles/CBMiygFBVV95cUxQRmhUcXVUUHNkSDlydVBsTTRjcTNxcFJWTjBWTzBoLTFkcTZvUHB1amE0SzVwQmpJQkFqdnE3TFNDOUQ2cXExVnljbzd0NVN1Zmt1RnRZdmFINU12MjBMcVVUOWJ1RG8yZTRSSGJQQWlkaFB3eFVFOEZaQ3NvOGJxUE9zTk1qRWR5UzFacWxfZ3cxSzRNcVFSUUg0dzNIX25zR2o3WUJIT3k5cWUyVWdGWHZjT3NySWtINGExT0I3RGFJNmVKZ1BEZ0FR?oc=5"
 },
 {
  "as_of": null,
  "outbreak": true,
  "metric": "confirmed_cases",
  "value": 1500,
  "geography": "national_drc",
  "count_type": "cumulative",
  "date": "2026-07-04",
  "source": "Google News - DR Congo (en)",
  "url": "https://news.google.com/rss/articles/CBMipgFBVV95cUxPWEVfSm9ZU29Kc3M5NHR0VDB1c0RLbWwta3BYX3ktSTR5YkJPZy05ckhOeGg1MFgtcjRkYnplbW95R2FOV0JPOW9PNWhSMGl2c0ZnUHNIcjMtaWZTMU1KZ005d29XQTFxUzN3VXAyVFhLZ1ZrT19BX3hBdkFQQ0RpME5QSmh5c3lCQ1lSMlB6Unl2MlE5X1kyOHBOV1lVMGlKQjBEZXNR?oc=5"
 },
 {
  "as_of": null,
  "outbreak": true,
  "metric": "recovered",
  "value": 250,
  "geography": "subnational",
  "count_type": "unclear",
  "date": "2026-07-06",
  "source": "Google News - RDC (fr)",
  "url": "https://news.google.com/rss/articles/CBMiggJBVV95cUxPdDVLazVRZDk0UjBpNURud0Q3TkpqNEJYejN4TFdKdDVNN2ZHYjRwdkZpMzNBMzF1bEpsUW1SNmNHeXNELVRHYVRZZGRmY1Vfa2xJZFNncHFGaDJIRzkxdlk2QTlMaE91b0w1ZVV3YTU2MUl1Z1poUEc1U05VNlhCeEZyU3dDSXppYlN0dHVSOWpVZVpxNmlXR19HRDVqVHJ0elFnOTA4b1h5bnl2YU1Mb2JPSnNob0FhaXM1bGRlTmRGMFA2aFJRTHBxODlzNlFNelNWbHRUamJmWkpXUTBKbEVaaFphOFhhUTJndmhIVUVRLU5qRHh0aFNyMS1RTi1RUUE?oc=5"
 },
 {
  "as_of": null,
  "outbreak": true,
  "metric": "total_cases",
  "value": 2400,
  "geography": "national_drc",
  "count_type": "cumulative",
  "date": "2026-07-21",
  "source": "Google News - RDC (fr)",
  "url": "https://news.google.com/rss/articles/CBMirgFBVV95cUxPZXhiZTBrNDlMYXZZdlQzRUtsd2ZMSDF5WkxrNVpqS0RyejFlYmRPZnZhd0x6aFphV3VKVnlET2Vmc3NhTGFqSjd6OWN0QWZpZ2FzYW8xZjNHc0xCTHFnZ1JOb1l4WklSS2dFS1JwSlNJNERWZUJmMl80aXlvalRzcl9Md2RjeGpyZndLOHJCTndZQUJKSTlrNmJsZ2hXQTJ3el9YUzh2eDExZEVVbEE?oc=5"
 },
 {
  "metric": "deaths",
  "value": 1000,
  "count_type": "cumulative",
  "geography": "national_drc",
  "as_of": null,
  "outbreak": true,
  "date": "2026-07-23",
  "source": "AllAfrica Latest",
  "url": "2026-07-23T06:35:19#46a2d6cfcf0d"
 },
 {
  "as_of": "2026-08-03",
  "outbreak": true,
  "metric": "total_cases",
  "value": 3748,
  "geography": "national_drc",
  "count_type": "cumulative",
  "date": "2026-08-03",
  "source": "Google News - DR Congo (en)",
  "url": "https://news.google.com/rss/articles/CBMilAFBVV95cUxPdzBWQkdmbmw2RW82Zm93Q282QlhQMWF4a2FPUDczM3NiZW1YVzVndFJFdllaa1hjTWlVdm5pVV9jd09JdGQ3Y3FVZ1k0eUk1NlE5WndldFBLdEs4UFA4dzBFc0hsVnZmSThlUWwwOXZtWDRRRGIyTVVfYmtsMndVXzFPOWRJLUJfOUMyT0ZmRXcydHEy?oc=5"
 },
 {
  "as_of": null,
  "outbreak": true,
  "metric": "deaths",
  "value": 1400,
  "geography": "national_drc",
  "count_type": "cumulative",
  "date": "2026-07-28",
  "source": "Google News - RDC (fr)",
  "url": "https://news.google.com/rss/articles/CBMiwgFBVV95cUxOd2hhWDVPZWp6bnNrOVBXa3FXWEhaQnFBUk1KSHp1S245ay1WcFkyaTJhSldGdHNGbUZHZFExd21mVkVMSHNBRmJ6NGdUY1dIeVU1YXV2ZUdtSEk3MnBEOXJ2cDBvUlhTQ3VzcWhFdUNqbHdGVEUxTE8wV0Z6Z1l0Mmp5Y3lyaXJCY0RPYUJKT2tUYl91QmdLS0M3QTlUTlpUTGdhb3pkSHBlUHA0clZ2TVdOeFRkY3NySWdFWC1XcHRYZw?oc=5"
 },
 {
  "as_of": "2026-08-01",
  "outbreak": true,
  "metric": "total_cases",
  "value": 3600,
  "geography": "national_drc",
  "count_type": "cumulative",
  "date": "2026-08-01",
  "source": "Google News - DR Congo (en)",
  "url": "https://news.google.com/rss/articles/CBMitwFBVV95cUxPTy1KaGNWQldKTXlfUGk2MGhSZ2JhNUJReVNNQlZaUFJUM2tYVVZwaFdhSTNLYWQzYkp1R1FuVFRLTkpHVE9jMlotSU9fb3RoSzVXMHZLMU00ZEUzWGt4QVlkVkg1eEE5NlVOdTRoWlREa2I0NjJUSV92OExNYklXUk5oTjVsX1Nsem9pb1NMdzNOaE43NGMtR2xyVlhKRmdMWWtkQ3FEaVNHc1Atd1d3YWpXX3cxRkk?oc=5"
 },
 {
  "as_of": "2026-08-01",
  "outbreak": true,
  "metric": "deaths",
  "value": 1587,
  "geography": "national_drc",
  "count_type": "cumulative",
  "date": "2026-08-01",
  "source": "Google News - DR Congo (en)",
  "url": "https://news.google.com/rss/articles/CBMitwFBVV95cUxPTy1KaGNWQldKTXlfUGk2MGhSZ2JhNUJReVNNQlZaUFJUM2tYVVZwaFdhSTNLYWQzYkp1R1FuVFRLTkpHVE9jMlotSU9fb3RoSzVXMHZLMU00ZEUzWGt4QVlkVkg1eEE5NlVOdTRoWlREa2I0NjJUSV92OExNYklXUk5oTjVsX1Nsem9pb1NMdzNOaE43NGMtR2xyVlhKRmdMWWtkQ3FEaVNHc1Atd1d3YWpXX3cxRkk?oc=5"
 },
 {
  "value": 300,
  "as_of": "2026-08-06",
  "metric": "deaths",
  "geography": "national_drc",
  "outbreak": true,
  "count_type": "cumulative",
  "date": "2026-08-06",
  "source": "Google News - DR Congo (en)",
  "url": "https://news.google.com/rss/articles/CBMivgFBVV95cUxQLVFLa096dUxSSkFmMmMwNmpEQmhCWkk1NGlNZ1lCaE0zRnlnNUpMV2tibTU1MTNSQTk5THBvZmZSUE4xNHNRODFHTTg3ZjBqQmVaZ1V3dkFpUXAxWFRiTTlfOWVwT0pyQW1wZ2RidjlZZXNjRS1oWWZBVzlLdmQ4dHUxQ2UyQVFTUFlKLURxQXl0VmkwRFR4eVBtVHprM29aaXFzRjRfVzB6ZnF0RVNlS1puc0JuaFc4NUI2YTdn?oc=5"
 },
 {
  "as_of": "2026-07-04",
  "outbreak": true,
  "metric": "confirmed_cases",
  "value": 1502,
  "geography": "national_drc",
  "count_type": "cumulative",
  "date": "2026-07-04",
  "source": "Google News - RDC (fr)",
  "url": "https://news.google.com/rss/articles/CBMi3AFBVV95cUxNbTM0OTNMTUx3eE1iR2dtbUc5R3Y3bWMtUjZlRlhmd0NoVHl4VGVtX2FIbXczQXAwQ1EzMnpFSGdGSS1NNWxBaURzLWxYQVdWSUt5ZU5yQnJJNTJxMHRHS2lJeXhZaWJtYTNXRGhGOXE3OExodE1qdEJyb2k1YUtEc2VJVERzUU5HdXRpcFhfT3ZraGRPSTNwREt6OWhUYW5MTGVkRFAzWklRNHRBYkpBcWRILS1UTmhjQUI2NjNZQ1prZG9NSkp0c19HTjZhUG14aFo3dzFMS3E2VWlB?oc=5"
 },
 {
  "as_of": "2026-07-04",
  "outbreak": true,
  "metric": "deaths",
  "value": 473,
  "geography": "national_drc",
  "count_type": "cumulative",
  "date": "2026-07-04",
  "source": "Google News - RDC (fr)",
  "url": "https://news.google.com/rss/articles/CBMi3AFBVV95cUxNbTM0OTNMTUx3eE1iR2dtbUc5R3Y3bWMtUjZlRlhmd0NoVHl4VGVtX2FIbXczQXAwQ1EzMnpFSGdGSS1NNWxBaURzLWxYQVdWSUt5ZU5yQnJJNTJxMHRHS2lJeXhZaWJtYTNXRGhGOXE3OExodE1qdEJyb2k1YUtEc2VJVERzUU5HdXRpcFhfT3ZraGRPSTNwREt6OWhUYW5MTGVkRFAzWklRNHRBYkpBcWRILS1UTmhjQUI2NjNZQ1prZG9NSkp0c19HTjZhUG14aFo3dzFMS3E2VWlB?oc=5"
 },
 {
  "as_of": null,
  "outbreak": true,
  "metric": "total_cases",
  "value": 20,
  "geography": "national_uganda",
  "count_type": "cumulative",
  "date": "2026-07-29",
  "source": "RFI English",
  "url": "https://www.rfi.fr/en/africa/20260729-uganda-declares-end-to-latest-ebola-outbreak-on-its-soil"
 },
 {
  "as_of": null,
  "outbreak": true,
  "metric": "deaths",
  "value": 2,
  "geography": "national_uganda",
  "count_type": "cumulative",
  "date": "2026-07-29",
  "source": "RFI English",
  "url": "https://www.rfi.fr/en/africa/20260729-uganda-declares-end-to-latest-ebola-outbreak-on-its-soil"
 },
 {
  "count_type": "cumulative",
  "geography": "national_drc",
  "metric": "confirmed_cases",
  "outbreak": true,
  "value": 2423,
  "as_of": "2026-07-19",
  "date": "2026-07-21",
  "source": "UN News",
  "url": "2026-07-21T12:00:00#a549090ce510"
 },
 {
  "metric": "deaths",
  "as_of": "2026-07-19",
  "outbreak": true,
  "count_type": "cumulative",
  "geography": "national_drc",
  "value": 967,
  "date": "2026-07-21",
  "source": "UN News",
  "url": "2026-07-21T12:00:00#a549090ce510"
 },
 {
  "value": 469,
  "metric": "recovered",
  "geography": "national_drc",
  "as_of": "2026-07-19",
  "outbreak": true,
  "count_type": "cumulative",
  "date": "2026-07-21",
  "source": "UN News",
  "url": "2026-07-21T12:00:00#a549090ce510"
 },
 {
  "as_of": null,
  "outbreak": true,
  "metric": "total_cases",
  "value": 1250,
  "geography": "national_drc",
  "count_type": "cumulative",
  "date": "2026-07-02",
  "source": "The Guardian World",
  "url": "https://www.theguardian.com/environment/2026/jul/02/understanding-ebola-wildlife-origins-crucial-preventing-next-big-outbreak"
 },
 {
  "as_of": null,
  "outbreak": true,
  "metric": "deaths",
  "value": 362,
  "geography": "national_drc",
  "count_type": "cumulative",
  "date": "2026-07-02",
  "source": "The Guardian World",
  "url": "https://www.theguardian.com/environment/2026/jul/02/understanding-ebola-wildlife-origins-crucial-preventing-next-big-outbreak"
 },
 {
  "as_of": "2026-05-16",
  "outbreak": true,
  "metric": "suspected_cases",
  "value": 336,
  "geography": "national_drc",
  "count_type": "cumulative",
  "date": "2026-05-17",
  "source": "PBS NewsHour World",
  "url": "https://www.pbs.org/newshour/world/what-to-know-about-the-ebola-outbreak-that-the-who-has-declared-a-global-health-emergency"
 },
 {
  "as_of": "2026-05-16",
  "outbreak": true,
  "metric": "deaths",
  "value": 88,
  "geography": "national_drc",
  "count_type": "cumulative",
  "date": "2026-05-17",
  "source": "PBS NewsHour World",
  "url": "https://www.pbs.org/newshour/world/what-to-know-about-the-ebola-outbreak-that-the-who-has-declared-a-global-health-emergency"
 },
 {
  "as_of": "2026-05-16",
  "outbreak": true,
  "metric": "suspected_cases",
  "value": 2,
  "geography": "national_uganda",
  "count_type": "cumulative",
  "date": "2026-05-17",
  "source": "PBS NewsHour World",
  "url": "https://www.pbs.org/newshour/world/what-to-know-about-the-ebola-outbreak-that-the-who-has-declared-a-global-health-emergency"
 },
 {
  "as_of": null,
  "outbreak": true,
  "metric": "deaths",
  "value": 304,
  "geography": "national_drc",
  "count_type": "cumulative",
  "date": "2026-06-26",
  "source": "Google News - RDC (fr)",
  "url": "https://news.google.com/rss/articles/CBMiqgFBVV95cUxOMGNncEN4ZUpDNURja3llaC1Xb1BMWUp3Ti11dVV3MHhVSDBTZTZtWm1wWDhYemJ6T1BGTWg3MDM2U2hOX001Vlp1Q3VmU2trY3QxVkxZaFNMS19XYUdEOEF6ODlSWUJ1dHhqNDhSNG9Qb0hObGFQWjJTQ3RsbEpEYThMcmJoZTJuRTUxdW00VWsycHBXbFFPYTl4ZXNIZXhRaE5yZDhRVTUwQQ?oc=5"
 },
 {
  "as_of": null,
  "outbreak": true,
  "metric": "suspected_cases",
  "value": 1100,
  "geography": "cross_border_total",
  "count_type": "cumulative",
  "date": "2026-05-31",
  "source": "Jamaica Observer",
  "url": "https://www.jamaicaobserver.com/2026/05/31/africa-cdc-says-1100-suspected-ebola-cases-dr-congo-uganda/"
 },
 {
  "as_of": null,
  "outbreak": true,
  "metric": "deaths",
  "value": 1300,
  "geography": "national_drc",
  "count_type": "cumulative",
  "date": "2026-07-27",
  "source": "France24 French",
  "url": "https://www.france24.com/fr/vid%C3%A9o/20260727-ebola-en-rdc-des-soignants-en-gr%C3%A8ve-%C3%A0-bunia-pour-r%C3%A9clamer-leurs-salaires"
 },
 {
  "as_of": null,
  "outbreak": true,
  "metric": "deaths",
  "value": 100,
  "geography": "national_drc",
  "count_type": "cumulative",
  "date": "2026-06-08",
  "source": "Reuters Top News",
  "url": "https://news.google.com/rss/articles/CBMizwFBVV95cUxPODNLY0oxZEVHb1RHZ1JsUWFJeVFFWVVyR0tCNmNFcFBsdXNoeHdPTDBmTUVWV0NwQ3RXZXJCcXRZaDBuU1RUbXNOUTR0VjcxOFN3WTZMZzU3Z1pyZW5pNnZfOEIyOGg1VGFNMnMzSGdKY2JzRG0wRnJvZnplNEJjTExUM3BQRzhBZDNYWVdsZzM4SXJQcjN6X2FtaXFuWXlzTDREaER4bEVMY3QtbWtERWtHOHYyVl9UOVBQa05Kejk1aUNlT1o0amJVYnRUdnc?oc=5"
 },
 {
  "as_of": "2026-05-29",
  "outbreak": true,
  "metric": "suspected_cases",
  "value": 1000,
  "geography": "national_drc",
  "count_type": "cumulative",
  "date": "2026-05-29",
  "source": "France24 French",
  "url": "https://www.france24.com/fr/vid%C3%A9o/20260529-ebola-en-rd-congo-premi%C3%A8re-gu%C3%A9rison-en-ituri-l-unicef-envoi-100-tonnes-d-aide"
 },
 {
  "as_of": "2026-05-29",
  "outbreak": true,
  "metric": "suspected_cases",
  "value": 240,
  "geography": "national_drc",
  "count_type": "cumulative",
  "date": "2026-05-29",
  "source": "France24 French",
  "url": "https://www.france24.com/fr/vid%C3%A9o/20260529-ebola-en-rd-congo-premi%C3%A8re-gu%C3%A9rison-en-ituri-l-unicef-envoi-100-tonnes-d-aide"
 },
 {
  "count_type": "cumulative",
  "outbreak": true,
  "value": 3200,
  "as_of": "2026-07-25",
  "metric": "confirmed_cases",
  "geography": "national_drc",
  "date": "2026-07-27",
  "source": "Politico.cd",
  "url": "2026-07-27T12:50:38#82c5879d94b7"
 },
 {
  "geography": "national_drc",
  "metric": "deaths",
  "value": 1405,
  "count_type": "cumulative",
  "outbreak": true,
  "as_of": "2026-07-25",
  "date": "2026-07-27",
  "source": "Politico.cd",
  "url": "2026-07-27T12:50:38#82c5879d94b7"
 },
 {
  "metric": "total_cases",
  "value": 4000,
  "geography": "national_drc",
  "as_of": "2026-08-06",
  "count_type": "cumulative",
  "outbreak": true,
  "date": "2026-08-06",
  "source": "Google News - DR Congo (en)",
  "url": "https://news.google.com/rss/articles/CBMiZ0FVX3lxTE8xNDdEWlZsRml3cTlGeXhQdEp3X3hySVFqVjZUZDMyRmlhdTVMTUJNLUJPdjhGX3poM0hsZVZTODFNN1hrY3VvVmFka2xlUjd3aV9Vd0xXcFptYUhxbzNBRGRDT19pRlE?oc=5"
 },
 {
  "as_of": null,
  "outbreak": true,
  "value": 5000,
  "geography": "national_drc",
  "metric": "confirmed_cases",
  "count_type": "cumulative",
  "date": "2026-08-19",
  "source": "Google News - DR Congo (en)",
  "url": "https://news.google.com/rss/articles/CBMiugFBVV95cUxNc2EwUE1YdmZHc1hGQTdKZWwwOHRHYVZ2VUpMU2ZVVG9FMUFrYjIzdXA0WEdlSHhNU3I1d0FNX3E3TThtbnpqUEdnWlNyOHZNeEwzeWRXZVNoTVNPcC1LOE5PTWZJNS1QVWxuMURnZG15b3ZzRFBfLURBMF9vMnViYl9ZTHlkX0J6MHBIYTZzcG43QTAyTHQ0UzFFdVhPZVZsc1hvVlRubUo1aGRuT3AzTkpJREVCMVBjNVE?oc=5"
 },
 {
  "as_of": null,
  "outbreak": true,
  "metric": "deaths",
  "value": 1000,
  "geography": "national_drc",
  "count_type": "cumulative",
  "date": "2026-07-23",
  "source": "AllAfrica Latest",
  "url": "https://allafrica.com/stories/202607230186.html"
 },
 {
  "value": 1500,
  "outbreak": true,
  "count_type": "cumulative",
  "metric": "deaths",
  "geography": "national_drc",
  "as_of": null,
  "date": "2026-07-31",
  "source": "Google News - DR Congo (en)",
  "url": "2026-07-31T05:25:12#d4c4cca3659b"
 },
 {
  "as_of": null,
  "outbreak": true,
  "metric": "deaths",
  "value": 600,
  "geography": "national_drc",
  "count_type": "cumulative",
  "date": "2026-07-09",
  "source": "Google News - RDC (fr)",
  "url": "https://news.google.com/rss/articles/CBMi9wJBVV95cUxNaER0SkFHbmlhMzRKOVBsSmNzMGlXSWRHRUdNYXo2cnN4LWN2azF2M3pUN3NMNHhZWEk4d3Y4NC1lcEZuWFdOQUxodFk3X3BVa0YxcWZSYVU3UDRuVjFKSEwtRkN2LU9LaHZMU1VTU1FQZ3ZaZlVBdVNWeVVSR3lYemVRM2I1bUV6dGVLY3Bia1hPZmtjSWcza0hWNTM3NXdZMmgyTEh3OVFKbTRWd1h6U2xrcmVWRjg3dzdqNDRaSUwxR0ZwdVBCdWQ4b0drYU1ITlZ2ZUlNMVh1V3hYZE5UdW5jWnRyN3ROb0RpUk5yTWk0d1l2cUVCM095aFUyRjdjenVRQW1nU3BaYnhFVTBjUzNGMzNxRC1CTGI3RWlaWXFHekxmSFB5dXdzc3JPWmFFR2UwaHBQeXRzc1lndG5XM1lkcDI3NGpONG1ua2M5S05kQXNJSUdVX2RZeGdCX2hlNEdNdEY5Und1VkxNSVJScTgzNGJBekk?oc=5"
 },
 {
  "metric": "recovered",
  "outbreak": true,
  "count_type": "cumulative",
  "geography": "subnational",
  "as_of": "2026-07-25",
  "value": 540,
  "date": "2026-07-25",
  "source": "Google News - RDC (fr)",
  "url": "2026-07-25T13:23:00#a432ee381ada"
 },
 {
  "as_of": null,
  "outbreak": true,
  "metric": "deaths",
  "value": 625,
  "geography": "national_drc",
  "count_type": "cumulative",
  "date": "2026-07-10",
  "source": "Google News - RDC (fr)",
  "url": "https://news.google.com/rss/articles/CBMihwFBVV95cUxPenVDRElIaU1pbU9yTnptOThKbjVMeG8tajNkek93UjNzcm5WNGd6WFBFQkpqeWp1eWJVNnNiUUNUdXphX3dyczlocm9nZ2FFRWdtNV9DQjZ4VS14cmo4ZElyOUlpZndwbWJDQlh1RENfWnBCbFVnd1VURjBISzlmRlZsQVI0eDg?oc=5"
 },
 {
  "as_of": "2026-08-05",
  "outbreak": true,
  "metric": "deaths",
  "value": 1700,
  "geography": "national_drc",
  "count_type": "cumulative",
  "date": "2026-08-05",
  "source": "Google News - DR Congo (en)",
  "url": "https://news.google.com/rss/articles/CBMigAFBVV95cUxPWkNqMjhRS3BhUlEzLUZobFVaY3pESXNFSTJLSjJtZXp6SE9NZTlMX3FBdWhmZ09pZ2tHTEhpMFZUMUVYVlIyakhhZ3BWM0FyeDJQbmU5YmQ0YlBkZUpvMGstcklNSlZvR3J6eERSeGVxX0RTNTUxYzVWTGZCVGlNLQ?oc=5"
 },
 {
  "as_of": null,
  "outbreak": true,
  "metric": "total_cases",
  "value": 3500,
  "geography": "national_drc",
  "count_type": "cumulative",
  "date": "2026-07-31",
  "source": "Google News - Kivu/M23 (fr)",
  "url": "https://news.google.com/rss/articles/CBMi6gFBVV95cUxPWWdqUEVOOWhxWHZSRnZRUUtkZ2RDWGlLdV9JVHBwNklGVlpQREF6ck1OdlE2LXFnS3Z0N0ZVYUFoR0tXYzRqTUJObkdwNmxRemVaNmZqcWxDUm4zcWh6OG9qbWtjQkY5UTVXaDZxUHlId1VPNnZnVEtZZDJpR0JrVHB5S0hUYWVlaXZKSzZMMjNmNUYwclJiNlR4aHp1azJIazlCakV4UV9wUE1uVGlaZmJpVEYtQlRBVHpJcWJ4aGJma0hkdTM1b0lfMFgxanpkaUtERVNYX3FYYjJqM2oyUy1QeVdKa0pDRWfSAeoBQVVfeXFMT1lnalBFTjlocVh2UkZ2UVFLZGdkQ1hpS3VfSVRwcDZJRlZaUERBenJNTnZRNi1xZ0t2dDdGVWFBaEdLV2M0ak1CTm5HcDZsUXplWjZmanFsQ1JuM3Foejhvam1rY0JGOVE1V2g2cVB5SHdVTzZ2Z1RLWWQyaUdCa1RweUtIVGFlZWl2Sks2TDIzZjVGMHJSYjZUeGh6dWsySGs5QmpFeFFfcFBNblRpWmZiaVRGLUJUQVR6SXFieGhiZmtIZHUzNW9JXzBYMWp6ZGlLREVTWF9xWGIyajNqMlMtUHlXSmtKQ0Vn?oc=5"
 },
 {
  "as_of": null,
  "outbreak": true,
  "metric": "total_cases",
  "value": 3000,
  "geography": "national_drc",
  "count_type": "cumulative",
  "date": "2026-07-27",
  "source": "Google News - DR Congo (en)",
  "url": "https://news.google.com/rss/articles/CBMiqwFBVV95cUxPbGhKa0xaQ2RBS1JlRXB1dTdDLUl5aW5aSks0NFRNak1ielZ4T0w3NTVRaEd6bldsZmFyYi1kenhadHV6Z3hPcEpCT1R2WVc0VGZjZ2FEblZqN0VxUGNIWDBKRkhzWjVvN0oyTWgwOV8wdjdGQzlkSDhhM2E4Sy1Ib0lPSGZwVzVtTFdQdHZLQW8tdFk4SzlRa25NMTM0Qmhaeno3a011eWVyWGs?oc=5"
 },
 {
  "as_of": null,
  "outbreak": true,
  "metric": "deaths",
  "value": 1000,
  "geography": "national_drc",
  "count_type": "cumulative",
  "date": "2026-07-27",
  "source": "Google News - DR Congo (en)",
  "url": "https://news.google.com/rss/articles/CBMiqwFBVV95cUxPbGhKa0xaQ2RBS1JlRXB1dTdDLUl5aW5aSks0NFRNak1ielZ4T0w3NTVRaEd6bldsZmFyYi1kenhadHV6Z3hPcEpCT1R2WVc0VGZjZ2FEblZqN0VxUGNIWDBKRkhzWjVvN0oyTWgwOV8wdjdGQzlkSDhhM2E4Sy1Ib0lPSGZwVzVtTFdQdHZLQW8tdFk4SzlRa25NMTM0Qmhaeno3a011eWVyWGs?oc=5"
 },
 {
  "value": 1000,
  "outbreak": true,
  "geography": "cross_border_total",
  "as_of": "2026-07-22",
  "metric": "deaths",
  "count_type": "cumulative",
  "date": "2026-07-22",
  "source": "Google News - RDC (fr)",
  "url": "2026-07-22T11:12:08#1a6e5ba95104"
 },
 {
  "as_of": null,
  "outbreak": true,
  "metric": "deaths",
  "value": 1000,
  "geography": "national_drc",
  "count_type": "cumulative",
  "date": "2026-07-23",
  "source": "Google News - DR Congo (en)",
  "url": "https://news.google.com/rss/articles/CBMifEFVX3lxTE81aUdSejdCWmxCWHhocVRtV1NkcWpPRTlNTHdQUHdnR3JfU2dXc2VzQ1h5SDlHUzRKM3I1RVFxTWlITFBZYktGOWJqd3NZaEMwZHVZMnNCUENEVUlpQ2VqcnJfVXdybi1yYVhRLVJPQzVEeGxySDdKQUpua2s?oc=5"
 },
 {
  "as_of": null,
  "outbreak": true,
  "metric": "total_cases",
  "value": 2000,
  "geography": "national_drc",
  "count_type": "cumulative",
  "date": "2026-07-16",
  "source": "Google News - RDC (fr)",
  "url": "https://news.google.com/rss/articles/CBMiwgFBVV95cUxNT0V5dFh4bXdnSG4wYnJvOHI2N2o1N2JyOFpaU1hyREdwQl9RX1YtRVYwQnV6N3RmZ3FvUmNSckJtVmdINEF1TS1ENjVGR0tIb2h3VXF3dWVmNU5xVzBoQ09sYjNWTEJsS1FtcUxBak16MnBpZzJlbmF3NEppVGRJczdaMDFXMTFLZE8yd2hNYzlVejJ2LXZ1eG1iVlhUUTJzYzVaMHNzeXNqV1hXc2NQeHdia25NUkJ6OVZWTGllZzZOZw?oc=5"
 },
 {
  "as_of": null,
  "outbreak": true,
  "metric": "deaths",
  "value": 1000,
  "geography": "cross_border_total",
  "count_type": "cumulative",
  "date": "2026-07-23",
  "source": "Google News - RDC (fr)",
  "url": "https://news.google.com/rss/articles/CBMi1AFBVV95cUxQNmc2WWkwSzlyTUJfajBKdVRDOHdxa1ZXR3d5V2xyM2drSGR0ZHRQMlZ0Y2xsOVBHWlM4QjlOQUpEQkd5bkNYMGV5NmRremY5akx4Vl9EZnhQOF9SZFNrbGV0ck9jQ2gwMjdHVDVpNUhheXAyYUc4STFjVVFRbE1BdkJYNlFtZEN2VmU0ZHlVdzBaY29iVThTUjNxOFVJcGtvcjFBQlVrZ1JLeVAtUi1KUmJxbzREcDdIZngtZzBsUzNBMDIxQkkyYkNNaWhwYTZ5am9XaQ?oc=5"
 },
 {
  "as_of": null,
  "outbreak": true,
  "metric": "suspected_cases",
  "value": 220,
  "geography": "unclear",
  "count_type": "cumulative",
  "date": "2026-05-25",
  "source": "Al Jazeera English",
  "url": "https://www.aljazeera.com/news/2026/5/25/who-chief-says-suspected-ebola-deaths-at-220-as-epidemic-outpacing-us?traffic_source=rss"
 },
 {
  "as_of": "2026-07-25",
  "outbreak": true,
  "metric": "total_cases",
  "value": 3000,
  "geography": "national_drc",
  "count_type": "cumulative",
  "date": "2026-07-25",
  "source": "Google News - DR Congo (en)",
  "url": "https://news.google.com/rss/articles/CBMiqAFBVV95cUxPSXJneWVXdmFYcG5rYU9TbFNpT2ZESmJENE9vM3BkbGJMdVdmQ3dCRmUycy1hVGs4ak9xYkVsRVdJUzRTNkZVdmhDX1AyZGZGTzU3YklHd2NMRDk2SWgyX2V2bFVoeWIxaFpMWVBNcm5MSFQ2WEtkQ19oMDBnSGVWR3dpMXlVcFAzQVNkYldxVE84ZEt6dlJKZVJJaXRFUTMzMktTTXY3WEjSAagBQVVfeXFMT0lyZ3llV3ZhWHBua2FPU2xTaU9mREpiRDRPbzNwZGxiTHVXZkN3QkZlMnMtYVRrOGpPcWJFbEVXSVM0UzZGVXZoQ19QMmRmRk81N2JJR3djTEQ5NkloMl9ldmxVaHliMWhaTFlQTXJuTEhUNlhLZENfaDAwZ0hlVkd3aTF5VXBQM0FTZGJXcVRPOGRLenZSSmVSSWl0RVEzMzJLU012N1hI?oc=5"
 },
 {
  "as_of": "2026-07-25",
  "outbreak": true,
  "metric": "deaths",
  "value": 1300,
  "geography": "national_drc",
  "count_type": "cumulative",
  "date": "2026-07-25",
  "source": "Google News - DR Congo (en)",
  "url": "https://news.google.com/rss/articles/CBMiqAFBVV95cUxPSXJneWVXdmFYcG5rYU9TbFNpT2ZESmJENE9vM3BkbGJMdVdmQ3dCRmUycy1hVGs4ak9xYkVsRVdJUzRTNkZVdmhDX1AyZGZGTzU3YklHd2NMRDk2SWgyX2V2bFVoeWIxaFpMWVBNcm5MSFQ2WEtkQ19oMDBnSGVWR3dpMXlVcFAzQVNkYldxVE84ZEt6dlJKZVJJaXRFUTMzMktTTXY3WEjSAagBQVVfeXFMT0lyZ3llV3ZhWHBua2FPU2xTaU9mREpiRDRPbzNwZGxiTHVXZkN3QkZlMnMtYVRrOGpPcWJFbEVXSVM0UzZGVXZoQ19QMmRmRk81N2JJR3djTEQ5NkloMl9ldmxVaHliMWhaTFlQTXJuTEhUNlhLZENfaDAwZ0hlVkd3aTF5VXBQM0FTZGJXcVRPOGRLenZSSmVSSWl0RVEzMzJLU012N1hI?oc=5"
 },
 {
  "value": 1000,
  "count_type": "new",
  "geography": "national_drc",
  "metric": "confirmed_cases",
  "as_of": null,
  "outbreak": true,
  "date": "2026-07-27",
  "source": "Google News - RDC (fr)",
  "url": "2026-07-27T00:44:00#a085e061fcda"
 },
 {
  "as_of": "2026-07-05",
  "outbreak": true,
  "metric": "total_cases",
  "value": 1528,
  "geography": "national_drc",
  "count_type": "cumulative",
  "date": "2026-07-05",
  "source": "Google News - DR Congo (en)",
  "url": "https://news.google.com/rss/articles/CBMie0FVX3lxTE9sYXM0cm02UlJPUV8yc2E5eUFXcEx6TDJ2d2pQeHh4SmFRUTNMWDIyRDNZc21PNzZKUVlLMFhna1FfS2NlZGZaQ2VhUDg5RWRhNnBBR1NCRXlmUkc3UlZid2k0eWRJV0p0UWw0TUFZYUZNTHprVFI4WGx2RQ?oc=5"
 },
 {
  "geography": "national_drc",
  "as_of": null,
  "metric": "confirmed_cases",
  "value": 4000,
  "outbreak": true,
  "count_type": "cumulative",
  "date": "2026-08-07",
  "source": "Google News - RDC (fr)",
  "url": "https://news.google.com/rss/articles/CBMilAFBVV95cUxQQ0dobXpuajA2dGsxRzVTRjhSbG1SZWNBOXhiVUU4M0RNbnJQUkYxcnowNzlGbW91bDZ2dGRLenJ1NFJUSHNvVlVoWjB6cUF3bXVObDB6b2xVSnJFNGh0N0JpdzZQQngxT0RHaUlXeTJMbXVjb0tpcEF4YmhUamJCTk1mOENXLXZSeUpqdlN3a0pFQmxX?oc=5"
 },
 {
  "geography": "national_drc",
  "as_of": null,
  "outbreak": true,
  "count_type": "cumulative",
  "metric": "deaths",
  "value": 1405,
  "date": "2026-07-27",
  "source": "Google News - DR Congo (en)",
  "url": "2026-07-27T19:02:04#e01a620e329c"
 },
 {
  "as_of": "2026-07-30",
  "outbreak": true,
  "metric": "deaths",
  "value": 1500,
  "geography": "national_drc",
  "count_type": "cumulative",
  "date": "2026-07-30",
  "source": "Google News - DR Congo (en)",
  "url": "https://news.google.com/rss/articles/CBMiogFBVV95cUxOajVaWnZtYUNhd2VYd2ZXR1hKeHhFeVhRb1lRSWtNaGkyQ3VUejJOYV9PcHZaUFRFZWpQb1dyRk05MXFmWXFVM3Z0a1pDcFpOQjRCN05yUTMwU0tvTDg0SHdCRGVGc2dlUzd5V1JsWUpORHRtemxyVnhtOXNlUHVCQUt5ZVJId0RPdjBHU0hvWGtyZ0pmTTJwUnVzUFhxLUprU3c?oc=5"
 },
 {
  "as_of": null,
  "outbreak": true,
  "metric": "total_cases",
  "value": 3000,
  "geography": "national_drc",
  "count_type": "cumulative",
  "date": "2026-07-25",
  "source": "AP News",
  "url": "https://news.google.com/rss/articles/CBMihAFBVV95cUxPbzNGdzhKNDhGaFlOeEtUVzdNLTJTU2FaRWVndDN5UnM0eVNxVnBocDBjWVkxdldKekJDUjNMUlFxeGtXcXVJYUVDTUExc2laNGU4dm91VUY5QTBTZmZYNnlzVkpQSEZSdDNLeEQwTVZOQUxLUnVfV2RfR0FpVVhFb1JUclU?oc=5"
 },
 {
  "as_of": null,
  "outbreak": true,
  "metric": "deaths",
  "value": 1300,
  "geography": "national_drc",
  "count_type": "cumulative",
  "date": "2026-07-25",
  "source": "AP News",
  "url": "https://news.google.com/rss/articles/CBMihAFBVV95cUxPbzNGdzhKNDhGaFlOeEtUVzdNLTJTU2FaRWVndDN5UnM0eVNxVnBocDBjWVkxdldKekJDUjNMUlFxeGtXcXVJYUVDTUExc2laNGU4dm91VUY5QTBTZmZYNnlzVkpQSEZSdDNLeEQwTVZOQUxLUnVfV2RfR0FpVVhFb1JUclU?oc=5"
 },
 {
  "metric": "deaths",
  "value": 967,
  "count_type": "cumulative",
  "outbreak": true,
  "geography": "national_drc",
  "as_of": "2026-07-21",
  "date": "2026-07-21",
  "source": "Google News - DR Congo (en)",
  "url": "2026-07-21T04:31:00#55107dc5b25e"
 },
 {
  "as_of": null,
  "outbreak": true,
  "metric": "deaths",
  "value": 1400,
  "geography": "national_drc",
  "count_type": "cumulative",
  "date": "2026-07-27",
  "source": "Google News - DR Congo (en)",
  "url": "https://news.google.com/rss/articles/CBMilwFBVV95cUxQRlZHUnRaNkxBUFdza1NieGV2akJZMDFFQVRIX2hyNng3WXFqV1djaFh3NDJwVDNSM1o2SGZUZzVaQWI4X2lRemNrSlh0RW9Vbnh6VWlJUVF2Zng3SVJtMG1rcnExZ2pRcXlkOWtNS2FwcnFsMG1vOEdvQzEtN1FZM0lMSU9lTXBNNGRLa0F3VXkwTWs1NjRV0gGcAUFVX3lxTE0tTmtaNUJES2Q2cnI3TENIOWNNeTVQT0Y4YWVpWl8yOTB4S0ZpXzhNR2ZEN0NlanE1LWFYWnpZWmlSYUp5am4zdWcxWExFSDFrMWVYX2NWNWtkQ0VVU3B3UlRxakdtZkF5TU83QVhuV1d3Z1pwLVdDcnpxWV9DZXdwNG1jdUduRVBRdG1iZXRpbVpZc192d3JETkxzOA?oc=5"
 },
 {
  "as_of": null,
  "outbreak": true,
  "metric": "deaths",
  "value": 500,
  "geography": "national_drc",
  "count_type": "cumulative",
  "date": "2026-07-05",
  "source": "Google News - DR Congo (en)",
  "url": "https://news.google.com/rss/articles/CBMifEFVX3lxTE1KZEVQd2EwMGw5YjRzYWY2YlFaSmNsM3d3TTB2TnBUY29SLTYwZXRwTk1KTGQzZE1feTlxeUZac1hyNWl5UlFFRWFpOW9uWkFoUGJZZ2Frb3VHeDJHU213N3lOTDdQbERpRXRPaWM5eGhxZ0F0TjB6TVpSRGo?oc=5"
 },
 {
  "as_of": null,
  "outbreak": true,
  "metric": "deaths",
  "value": 600,
  "geography": "national_drc",
  "count_type": "cumulative",
  "date": "2026-07-10",
  "source": "Google News - RDC (fr)",
  "url": "https://news.google.com/rss/articles/CBMikwFBVV95cUxQQXNsWURsdVlYZUg3WWl2TXMwY3hEYk13YUFvTmx3YkJSWHRiWmUySU1NQ05KbXJzNnd3SHR1YXZZNk5jUFNpNXpLdnZiRzBkQ3NtUFVtbU1nVFRZN19YZTQ5RkZOMnV6MjFOWUlJaW4xV2N2dUE5QU5vT3p6R1RkZFAxTmJFYi1xUEFtNElZcGs3Sms?oc=5"
 },
 {
  "as_of": null,
  "outbreak": true,
  "metric": "deaths",
  "value": 80,
  "geography": "cross_border_total",
  "count_type": "cumulative",
  "date": "2026-05-17",
  "source": "Al Jazeera English",
  "url": "https://www.aljazeera.com/news/2026/5/17/who-declares-ebola-outbreak-in-drc-uganda-a-global-emergency-what-to-know?traffic_source=rss"
 },
 {
  "as_of": "2026-07-06",
  "outbreak": true,
  "metric": "deaths",
  "value": 500,
  "geography": "national_drc",
  "count_type": "cumulative",
  "date": "2026-07-06",
  "source": "France24 French",
  "url": "https://www.france24.com/fr/afrique/20260706-bilan-%C3%A9pid%C3%A9mie-ebola-en-rd-congo-d%C3%A9passe-500-morts"
 },
 {
  "as_of": "2026-07-19",
  "outbreak": true,
  "metric": "confirmed_cases",
  "value": 2423,
  "geography": "national_drc",
  "count_type": "cumulative",
  "date": "2026-07-22",
  "source": "AllAfrica Latest",
  "url": "https://allafrica.com/stories/202607220011.html"
 },
 {
  "as_of": "2026-07-19",
  "outbreak": true,
  "metric": "deaths",
  "value": 967,
  "geography": "national_drc",
  "count_type": "cumulative",
  "date": "2026-07-22",
  "source": "AllAfrica Latest",
  "url": "https://allafrica.com/stories/202607220011.html"
 },
 {
  "as_of": "2026-07-19",
  "outbreak": true,
  "metric": "recovered",
  "value": 469,
  "geography": "national_drc",
  "count_type": "cumulative",
  "date": "2026-07-22",
  "source": "AllAfrica Latest",
  "url": "https://allafrica.com/stories/202607220011.html"
 },
 {
  "as_of": "2026-07-20",
  "outbreak": true,
  "metric": "deaths",
  "value": 930,
  "geography": "national_drc",
  "count_type": "cumulative",
  "date": "2026-07-20",
  "source": "Google News - DR Congo (en)",
  "url": "https://news.google.com/rss/articles/CBMitwFBVV95cUxQaGdDUG4tekZqVTUwN3NEVkdCTzVocC15alIzV1NtbE1CZkVfT3dvRndOQ0ZKN0hHZkFjb29lUkF5ZG1xZW1ZSWs1Q05Rc2lWV0YtV0lRVldXa1ZaMWZSX0gtYUR3QVB3ZHRjaHM5T1g0X2NPLVR6OGtOcFdsUFAtM3hXV1N3MFZqQmZ2ZGl2UnRyNG8zUC1PdjJoTlY2LXM5WVBacUxEY285SWFhT25XbmpRa2N1Ylk?oc=5"
 },
 {
  "metric": "confirmed_cases",
  "value": 2344,
  "geography": "national_drc",
  "as_of": "2026-07-20",
  "outbreak": true,
  "count_type": "cumulative",
  "date": "2026-07-20",
  "source": "Google News - RDC (fr)",
  "url": "2026-07-20T09:41:45#cc74d4e9d5d3"
 },
 {
  "geography": "national_drc",
  "metric": "deaths",
  "count_type": "cumulative",
  "as_of": "2026-07-20",
  "value": 930,
  "outbreak": true,
  "date": "2026-07-20",
  "source": "Google News - RDC (fr)",
  "url": "2026-07-20T09:41:45#cc74d4e9d5d3"
 },
 {
  "as_of": null,
  "outbreak": true,
  "metric": "deaths",
  "value": 300,
  "geography": "national_drc",
  "count_type": "cumulative",
  "date": "2026-06-26",
  "source": "Google News - DR Congo (en)",
  "url": "https://news.google.com/rss/articles/CBMinwFBVV95cUxNQm83NVNaY3NiTnRaS0dFTzdnc3loVW02S2ZUWW9zSHF5WjZtN3U2aUZIRF9tNWgwUHhRX3BRM09YUFlSN25ldUxLdENJWGZsOU9idm45eWVTdlFSSVFJQW1oN2tfcDVVM2l6ZV9GVDItQjdmUGs5VE5jcHNidjV1TlZTbVpxUUoxdzQ5X0N4eVV1bzlTdXdYSWlsSGRlUnc?oc=5"
 },
 {
  "as_of": null,
  "outbreak": true,
  "metric": "confirmed_cases",
  "value": 100,
  "geography": "national_drc",
  "count_type": "cumulative",
  "date": "2026-05-26",
  "source": "Akipress Kyrgyzstan",
  "url": "https://akipress.com/news:898065"
 },
 {
  "as_of": null,
  "outbreak": true,
  "metric": "deaths",
  "value": 220,
  "geography": "national_drc",
  "count_type": "cumulative",
  "date": "2026-05-26",
  "source": "Akipress Kyrgyzstan",
  "url": "https://akipress.com/news:898065"
 },
 {
  "count_type": "cumulative",
  "as_of": "2026-07-25",
  "value": 3000,
  "metric": "total_cases",
  "outbreak": true,
  "geography": "national_drc",
  "date": "2026-07-25",
  "source": "Google News - DR Congo (en)",
  "url": "2026-07-25T23:26:45#15861c2a3cfe"
 },
 {
  "count_type": "cumulative",
  "geography": "national_drc",
  "metric": "total_cases",
  "value": 2905,
  "outbreak": true,
  "as_of": "2026-07-25",
  "date": "2026-07-25",
  "source": "Google News - DR Congo (en)",
  "url": "2026-07-25T09:09:04#cb5a6db1f93e"
 },
 {
  "as_of": null,
  "outbreak": true,
  "metric": "total_cases",
  "value": 3000,
  "geography": "national_drc",
  "count_type": "cumulative",
  "date": "2026-07-26",
  "source": "Google News - DR Congo (en)",
  "url": "https://news.google.com/rss/articles/CBMitwFBVV95cUxPMW9iRG8wYzJQZGVQQjF2RlU3eV85WXhzbDc2elBla242emlZUHlfdUQzY3daTXY5V1ZVelgwYVBlb0J5ckctOXcxSWNmc0lQdG1LQ0pFeFhjRUJ3Mmwydjc0dnY3TFpGNU1MdC10c1ZacHNNNXRtR3FaeV9Tc0pld3R5TE9hWjdmcWxNTlZ6ZVRGTHZoOHRFbE1xSWxzU01nb1hOTGwzYW0xdS0tSXVISll5TW1hWE0?oc=5"
 },
 {
  "value": 1030,
  "as_of": "2026-07-23",
  "metric": "deaths",
  "geography": "cross_border_total",
  "outbreak": true,
  "count_type": "cumulative",
  "date": "2026-07-23",
  "source": "RFI English",
  "url": "2026-07-23T09:51:29#10ca21019d6c"
 },
 {
  "metric": "confirmed_cases",
  "as_of": "2026-07-23",
  "outbreak": true,
  "count_type": "cumulative",
  "value": 2530,
  "geography": "national_drc",
  "date": "2026-07-23",
  "source": "RFI English",
  "url": "2026-07-23T09:51:29#10ca21019d6c"
 },
 {
  "as_of": "2026-07-29",
  "value": 100,
  "metric": "deaths",
  "geography": "subnational",
  "count_type": "new",
  "outbreak": true,
  "date": "2026-07-29",
  "source": "Radio Okapi",
  "url": "2026-07-29T05:05:53#103246be2665"
 },
 {
  "as_of": "2026-07-22",
  "outbreak": true,
  "metric": "deaths",
  "value": 1000,
  "geography": "national_drc",
  "count_type": "cumulative",
  "date": "2026-07-22",
  "source": "Google News - RDC (fr)",
  "url": "https://news.google.com/rss/articles/CBMitgFBVV95cUxNR1RuV2s0Vk5RYl9NY2VLeTF1S1JHaXR1dXQwRGg5dEtwQWktZjJ0LVJsV0xrMTI5RmxFSFc3dkpmRTZ6dnNJdjJYRnN3X0U5UTNjRUxxc0ZvNkJIa1QxMjI5QWh4UnQtOVZJeUx6cW1WRUU2LXNaV3Y1VEpLaWVSdDRVMlk3T0NaaVRINzV0OExkODlCWEwxOUViQnRzYV9kYm8wTi1kdFYyYk82SlN0SV9sbmVjQQ?oc=5"
 },
 {
  "as_of": "2026-07-27",
  "outbreak": true,
  "metric": "total_cases",
  "value": 3000,
  "geography": "national_drc",
  "count_type": "cumulative",
  "date": "2026-07-27",
  "source": "Google News - DR Congo (en)",
  "url": "https://news.google.com/rss/articles/CBMikwFBVV95cUxOOWN3c05DX0pKSXdoV2s3TVNhb3FJNnlOOVNJcHlOUVk4ZFlEN3dCQnc0SWNHRXM2R1N5WGNENmJlNnd4TWhrQ2ZrYlJNYmx1cmhid0JaUkd4aUwwNWs2b3RnN1Vjc05OOXNsaHRGQjBwNEVSNEdVN2pXZlJQNDlXUjhFZEFULS1wdGwwM1VSS2d4ZWc?oc=5"
 },
 {
  "as_of": "2026-05-19",
  "outbreak": true,
  "metric": "deaths",
  "value": 131,
  "geography": "subnational",
  "count_type": "cumulative",
  "date": "2026-05-19",
  "source": "Daily Nation Kenya",
  "url": "https://nation.africa/kenya/news/africa/ebola-deaths-in-eastern-congo-rise-to-131-who-voices-deep-concern-5465654"
 },
 {
  "as_of": "2026-05-19",
  "outbreak": true,
  "metric": "suspected_cases",
  "value": 516,
  "geography": "unclear",
  "count_type": "cumulative",
  "date": "2026-05-19",
  "source": "Daily Nation Kenya",
  "url": "https://nation.africa/kenya/news/africa/ebola-deaths-in-eastern-congo-rise-to-131-who-voices-deep-concern-5465654"
 },
 {
  "as_of": "2026-05-19",
  "outbreak": true,
  "metric": "confirmed_cases",
  "value": 33,
  "geography": "unclear",
  "count_type": "cumulative",
  "date": "2026-05-19",
  "source": "Daily Nation Kenya",
  "url": "https://nation.africa/kenya/news/africa/ebola-deaths-in-eastern-congo-rise-to-131-who-voices-deep-concern-5465654"
 },
 {
  "as_of": "2026-06-08",
  "outbreak": true,
  "metric": "total_cases",
  "value": 550,
  "geography": "unclear",
  "count_type": "cumulative",
  "date": "2026-06-08",
  "source": "France24",
  "url": "https://www.france24.com/en/tv-shows/eye-on-africa/20260608-ebola-cases-reach-to-more-than-500"
 },
 {
  "as_of": null,
  "outbreak": true,
  "metric": "deaths",
  "value": 500,
  "geography": "national_drc",
  "count_type": "cumulative",
  "date": "2026-07-06",
  "source": "Google News - RDC (fr)",
  "url": "https://news.google.com/rss/articles/CBMixwFBVV95cUxOcl9ZeGhOUU1DNDZPemVidm1OUEg4dnU2bDhDanRnaFBEUGFDM0xaZk9YNVRpdVFPSEZtZ1NwVWVERDU3STBPMEJnX3FHOGpYM3FwOTRDdVlhZ3B5dnNoRUxCQ0VhV2FDSkY4RVpCTmdQVVJORGN6RnlaZDNGM3AxZ0NKUTlqWlZodEh1LTlhNERrVWZwem9reks4elZOdEtpZk9sLWlIV3pzWDN1ejNKeWdLekVuSGsxYkVZQlhTMVlMZEhVN3kw?oc=5"
 },
 {
  "as_of": "2026-07-20",
  "outbreak": true,
  "metric": "deaths",
  "value": 930,
  "geography": "national_drc",
  "count_type": "cumulative",
  "date": "2026-07-20",
  "source": "Google News - DR Congo (en)",
  "url": "https://news.google.com/rss/articles/CBMipgFBVV95cUxQdmhXZ1BmTXNOcjBvSlRfQnVlRk41b0t2UHNWQl9fdVRZa3BSRkRPZlEwczRSTzF6dHMyMFZxV2ZOZDBGVXdGbnBBSHdrak5teklycUdId1RSbVl5c2JleWZYanhmSUNPUHdycVE3RlRXTXY0TEptRHJhQU9Gcjk5ZVFkMDliZmxhNDVxTjdXUmh6SGRaWHk5LVptSEtGcE9vVzNucVR3?oc=5"
 },
 {
  "geography": "national_drc",
  "metric": "total_cases",
  "as_of": "2026-07-25",
  "value": 3000,
  "count_type": "cumulative",
  "outbreak": true,
  "date": "2026-07-25",
  "source": "AP News",
  "url": "2026-07-25T17:19:00#49e22d042220"
 },
 {
  "geography": "national_drc",
  "metric": "deaths",
  "value": 1300,
  "outbreak": true,
  "count_type": "cumulative",
  "as_of": "2026-07-25",
  "date": "2026-07-25",
  "source": "AP News",
  "url": "2026-07-25T17:19:00#49e22d042220"
 },
 {
  "as_of": "2026-07-02",
  "outbreak": true,
  "metric": "deaths",
  "value": 400,
  "geography": "national_drc",
  "count_type": "cumulative",
  "date": "2026-07-02",
  "source": "Google News - RDC (fr)",
  "url": "https://news.google.com/rss/articles/CBMiwwFBVV95cUxNeUVlWHo4MC1KWGdDTkx3MGNvQTlFTGZOaU5TYnNYWVZIY3kxQkRKcHg3UU5XMWxhSkNaM2FNOWNxMDFsMU1LeTd6ZVMtNDBtaV9LSHl5cWRzS2JKNkNzeHNjWHNTcmdLVFg1dExJYVc2eUJMZ0ZMQ2VKak4tVEhsVm53cDZrenhxdDBja2ctSjVxcTl2a0JNMmVlU2diUVd1SVZkTzlTX2huUktTeV93RGp5eVBtd05mS0tZSTg1QXRCMFk?oc=5"
 },
 {
  "as_of": "2026-07-02",
  "outbreak": true,
  "metric": "confirmed_cases",
  "value": 1,
  "geography": "subnational",
  "count_type": "new",
  "date": "2026-07-02",
  "source": "Google News - RDC (fr)",
  "url": "https://news.google.com/rss/articles/CBMiwwFBVV95cUxNeUVlWHo4MC1KWGdDTkx3MGNvQTlFTGZOaU5TYnNYWVZIY3kxQkRKcHg3UU5XMWxhSkNaM2FNOWNxMDFsMU1LeTd6ZVMtNDBtaV9LSHl5cWRzS2JKNkNzeHNjWHNTcmdLVFg1dExJYVc2eUJMZ0ZMQ2VKak4tVEhsVm53cDZrenhxdDBja2ctSjVxcTl2a0JNMmVlU2diUVd1SVZkTzlTX2huUktTeV93RGp5eVBtd05mS0tZSTg1QXRCMFk?oc=5"
 },
 {
  "as_of": "2026-08-03",
  "outbreak": true,
  "metric": "confirmed_cases",
  "value": 3748,
  "geography": "national_drc",
  "count_type": "cumulative",
  "date": "2026-08-03",
  "source": "Google News - RDC (fr)",
  "url": "https://news.google.com/rss/articles/CBMickFVX3lxTE9GU2Q0a2M4UTJLN284cWtkMFBObG5PNUVGLXRCbjlvbTFKVXhYbFhOS01lVEcxV2U3SlFmMmhKN3Q4VHE1emlaWGxDUkwwb21RcDhycWE5Mmk5UWlwaWw0LUtlcnZEdTY4THZ5bnBKUGM4UQ?oc=5"
 },
 {
  "as_of": "2026-08-03",
  "outbreak": true,
  "metric": "deaths",
  "value": 1657,
  "geography": "national_drc",
  "count_type": "cumulative",
  "date": "2026-08-03",
  "source": "Google News - RDC (fr)",
  "url": "https://news.google.com/rss/articles/CBMickFVX3lxTE9GU2Q0a2M4UTJLN284cWtkMFBObG5PNUVGLXRCbjlvbTFKVXhYbFhOS01lVEcxV2U3SlFmMmhKN3Q4VHE1emlaWGxDUkwwb21RcDhycWE5Mmk5UWlwaWw0LUtlcnZEdTY4THZ5bnBKUGM4UQ?oc=5"
 },
 {
  "as_of": "2026-08-03",
  "outbreak": true,
  "metric": "total_cases",
  "value": 3700,
  "geography": "national_drc",
  "count_type": "cumulative",
  "date": "2026-08-03",
  "source": "Google News - RDC (fr)",
  "url": "https://news.google.com/rss/articles/CBMisAFBVV95cUxNMTQ3ekVvY3A2OU5kdWgwYWhoTWdSaDJtSWZTTHlxR2RwLUc0XzZvNjlHemQ5aVl5VUhfUE9oSjhjc0VPMFhZSzdCNm5wSk5fUlBxLVRtUlphZm5aWlBsdHJMR0NoV2lPeVhZM0hUbzU3azZOU19kMTFPVVpiM2drZUhFYmltcGx4Mm5ONW1obS13aUNzWTNBWU12Q1Vac1ZaQVM1N1JhQzJaTVdCRnQyYg?oc=5"
 },
 {
  "as_of": "2026-08-03",
  "outbreak": true,
  "metric": "total_cases",
  "value": 3700,
  "geography": "national_drc",
  "count_type": "cumulative",
  "date": "2026-08-03",
  "source": "Google News - RDC (fr)",
  "url": "https://news.google.com/rss/articles/CBMizwFBVV95cUxPYmQtb2N6S29HNlp3UHVxazJQQzExRkNTOGQyZHhadkNkTE0xZjVsZWhkT0lWRk5OSDkzUUZlYVVOVU1DUnVpLVUwS2wtZ2trQzFRUlBpa3RZakYzN2JVZVRiZFdpU0kwcVM0NzlGS3VvbnN2Sm54VWxIOGJaWmg3U2FnaDh2LUpFNExubHVXUTZtWWxYMXIwQTBJMlhrdVhFWFU0UEhhSVc1OWJYUU9iUFE4c3FiUmNBd2FGZk91eUF4OEhNMlltenBod05IM0XSAc8BQVVfeXFMT2JkLW9jektvRzZad1B1cWsyUEMxMUZDUzhkMmR4WnZDZExNMWY1bGVoZE9JVkZOTkg5M1FGZWFVTlVNQ1J1aS1VMEtsLWdra0MxUVJQaWt0WWpGMzdiVWVUYmRXaVNJMHFTNDc5Rkt1b25zdkpueFVsSDhiWlpoN1NhZ2g4di1KRTRMbmx1V1E2bVlsWDFyMEEwSTJYa3VYRVhVNFBIYUlXNTliWFFPYlBROHNxYlJjQXdhRmZPdXlBeDhITTJZbXpwaHdOSDNF?oc=5"
 },
 {
  "as_of": "2026-07-17",
  "outbreak": true,
  "metric": "confirmed_cases",
  "value": 2267,
  "geography": "national_drc",
  "count_type": "cumulative",
  "date": "2026-07-18",
  "source": "Politico.cd",
  "url": "https://beto.cd/ebola-rdc-2267-cas-893-deces-17-juillet-bilan-officiel/"
 },
 {
  "as_of": "2026-07-17",
  "outbreak": true,
  "metric": "deaths",
  "value": 893,
  "geography": "national_drc",
  "count_type": "cumulative",
  "date": "2026-07-18",
  "source": "Politico.cd",
  "url": "https://beto.cd/ebola-rdc-2267-cas-893-deces-17-juillet-bilan-officiel/"
 },
 {
  "as_of": "2026-07-17",
  "outbreak": true,
  "metric": "confirmed_cases",
  "value": 86,
  "geography": "national_drc",
  "count_type": "new",
  "date": "2026-07-18",
  "source": "Politico.cd",
  "url": "https://beto.cd/ebola-rdc-2267-cas-893-deces-17-juillet-bilan-officiel/"
 },
 {
  "as_of": "2026-07-09",
  "outbreak": true,
  "metric": "total_cases",
  "value": 1700,
  "geography": "national_drc",
  "count_type": "cumulative",
  "date": "2026-07-09",
  "source": "Google News - RDC (fr)",
  "url": "https://news.google.com/rss/articles/CBMigwFBVV95cUxQRlgzTF9IWmJqTTVBQ2xsUXBWTVV4OEFnMTNEeGhtQkpVdlBsSEdnLTRmQW14SmVadUs0XzFFV1BMXzRyQS0zTFZKWmlXSjZwSVVQa01WMVZiSmE4Y05JaFB1SlJxb3VCQ3ZEMFJ5TEw1SjR2dnpMR09pU0dsZXpwbk1odw?oc=5"
 },
 {
  "as_of": "2026-07-09",
  "outbreak": true,
  "metric": "deaths",
  "value": 600,
  "geography": "national_drc",
  "count_type": "cumulative",
  "date": "2026-07-09",
  "source": "Google News - RDC (fr)",
  "url": "https://news.google.com/rss/articles/CBMigwFBVV95cUxQRlgzTF9IWmJqTTVBQ2xsUXBWTVV4OEFnMTNEeGhtQkpVdlBsSEdnLTRmQW14SmVadUs0XzFFV1BMXzRyQS0zTFZKWmlXSjZwSVVQa01WMVZiSmE4Y05JaFB1SlJxb3VCQ3ZEMFJ5TEw1SjR2dnpMR09pU0dsZXpwbk1odw?oc=5"
 },
 {
  "as_of": null,
  "outbreak": true,
  "metric": "suspected_cases",
  "value": 900,
  "geography": "subnational",
  "count_type": "cumulative",
  "date": "2026-05-24",
  "source": "France24",
  "url": "https://www.france24.com/en/africa/20260524-suspected-ebola-cases-in-eastern-dr-congo-pass-900-as-health-workers-struggle-with-aid-cuts"
 },
 {
  "value": 1000,
  "count_type": "cumulative",
  "outbreak": true,
  "metric": "deaths",
  "as_of": "2026-07-22",
  "geography": "cross_border_total",
  "date": "2026-07-22",
  "source": "Google News - DR Congo (en)",
  "url": "2026-07-22T11:16:00#6c9def7eb21d"
 },
 {
  "as_of": null,
  "outbreak": true,
  "metric": "deaths",
  "value": 700,
  "geography": "national_drc",
  "count_type": "cumulative",
  "date": "2026-07-13",
  "source": "Google News - DR Congo (en)",
  "url": "https://news.google.com/rss/articles/CBMingFBVV95cUxPekpURlFhdDJLVFNLdXpQbDI5M3NyYzlpcjRUc0FQM3NIdDN1RjdNeGJLV2dtczA5emJ2ZGtIM2pyQTFsX1VVcmRCdWo5MHJFWDhFLUlVbWFBUXRiTmpNTHEyMGE1UldpVVNZTXlxU0JWRG5FN0UtYzBoc0lXT2FqWHd0Rnh4LU41MkttOWt1MkQ1d2dEM285bUlHVWFvUQ?oc=5"
 },
 {
  "geography": "national_drc",
  "outbreak": true,
  "as_of": "2026-07-30",
  "metric": "deaths",
  "value": 1500,
  "count_type": "cumulative",
  "date": "2026-07-30",
  "source": "AP News",
  "url": "2026-07-30T10:09:00#28f604b85004"
 },
 {
  "as_of": null,
  "outbreak": true,
  "metric": "deaths",
  "value": 438,
  "geography": "national_drc",
  "count_type": "cumulative",
  "date": "2026-07-03",
  "source": "RFI Afrique",
  "url": "https://www.rfi.fr/fr/afrique/20260703-ebola-en-rdc-d%C3%A9marrage-d-un-essai-clinique-d-un-potentiel-traitement-contre-la-souche-bundibugyo"
 },
 {
  "as_of": "2026-07-20",
  "outbreak": true,
  "metric": "deaths",
  "value": 930,
  "geography": "national_drc",
  "count_type": "cumulative",
  "date": "2026-07-20",
  "source": "Google News - RDC (fr)",
  "url": "https://news.google.com/rss/articles/CBMixAFBVV95cUxQZ3FvYXQ1cmpraGlFRTY3Q1FNSGw1Z1BXOEVqWGo1M21xOERaOE9nQ1FqUjlSQ1F3NGk2OENja0pJSnFxV2NDTklDYlVjdTdDY2VISXd5OGY3bVVxUXpxZGc5ckV5WXFZeEZYNXozd3V1VmZyYXBUcm02ME5Remp4Y2J6MWNrSzctNmxnXzk2VGpUbWhyYUU4OVVKcWZFTmQycTlSakEyZGpvaG5VQU45em1xUzlHMzZhTllYcUVxN1FoMm5x?oc=5"
 },
 {
  "value": 900,
  "count_type": "cumulative",
  "metric": "deaths",
  "as_of": "2026-07-20",
  "geography": "national_drc",
  "outbreak": true,
  "date": "2026-07-20",
  "source": "Google News - DR Congo (en)",
  "url": "2026-07-20T07:02:00#3a1a479437cc"
 },
 {
  "as_of": "2026-07-25",
  "outbreak": true,
  "metric": "deaths",
  "value": 1309,
  "geography": "national_drc",
  "count_type": "cumulative",
  "date": "2026-07-25",
  "source": "Google News - DR Congo (en)",
  "url": "https://news.google.com/rss/articles/CBMikwFBVV95cUxNRmZpT19BVVlDcXc1TFd3UENuY2JRdVFkUi1OUWNkRDNpbDRGdHBDRVFGeHlVaGFNa3J1WThXZGNTb0lfTi1hV0tOenkwQ0hPalBiakVBWm1lUWNNanBWR3lSSWRDWTBmYmt5WHBLVGlnS2ZYTmZiTHBjVlJhNTJ3RGJWb2txN3V0YUhoYTB0M081blU?oc=5"
 },
 {
  "as_of": "2026-07-06",
  "outbreak": true,
  "metric": "deaths",
  "value": 500,
  "geography": "national_drc",
  "count_type": "cumulative",
  "date": "2026-07-06",
  "source": "Google News - RDC (fr)",
  "url": "https://news.google.com/rss/articles/CBMitAFBVV95cUxNVDdRYUxZX3p2WGszdmY2QkE0ajNlX3BQRGFDdGVpcWt3eXVnLXNSZVZZZklvLXBUNWxaSTVadEYycW1PRmxZX3JTNnBZZGszR0pTQ1R2NVg4RVlzeTJOSktWVmpPeHJ3dWtFdnhKdFRvWlNvbl8za0xmdmg5aDNGMEUyODhfMHBPalhXRWFub2tUempSQjN0cWl5czlOV2UxbTdEUlFpTlBuSG9MUkJEOXBuZVY?oc=5"
 },
 {
  "as_of": "2026-07-28",
  "outbreak": true,
  "metric": "confirmed_cases",
  "value": 3262,
  "geography": "national_drc",
  "count_type": "cumulative",
  "date": "2026-07-28",
  "source": "South China Morning Post",
  "url": "https://www.scmp.com/news/world/africa/article/3362155/ebola-cases-dr-congo-top-3200-nearing-record-countrys-worst-outbreak?utm_source=rss_feed"
 },
 {
  "as_of": "2026-07-28",
  "outbreak": true,
  "metric": "deaths",
  "value": 1437,
  "geography": "national_drc",
  "count_type": "cumulative",
  "date": "2026-07-28",
  "source": "South China Morning Post",
  "url": "https://www.scmp.com/news/world/africa/article/3362155/ebola-cases-dr-congo-top-3200-nearing-record-countrys-worst-outbreak?utm_source=rss_feed"
 },
 {
  "count_type": "cumulative",
  "value": 1000,
  "geography": "national_drc",
  "as_of": "2026-07-22",
  "metric": "deaths",
  "outbreak": true,
  "date": "2026-07-22",
  "source": "France24",
  "url": "2026-07-22T20:41:23#46aa6b07c9f0"
 },
 {
  "as_of": null,
  "value": 20,
  "outbreak": true,
  "count_type": "cumulative",
  "geography": "national_uganda",
  "metric": "total_cases",
  "date": "2026-07-28",
  "source": "Punch Nigeria",
  "url": "2026-07-28T14:19:53#cccff67ad48d"
 },
 {
  "as_of": null,
  "outbreak": true,
  "metric": "deaths",
  "value": 500,
  "geography": "national_drc",
  "count_type": "cumulative",
  "date": "2026-07-06",
  "source": "Anadolu Agency",
  "url": "https://www.aa.com.tr/en/africa/ebola-death-toll-climbs-to-over-500-in-dr-congo/3987458"
 },
 {
  "as_of": null,
  "outbreak": true,
  "metric": "confirmed_cases",
  "value": 1561,
  "geography": "national_drc",
  "count_type": "cumulative",
  "date": "2026-07-06",
  "source": "Anadolu Agency",
  "url": "https://www.aa.com.tr/en/africa/ebola-death-toll-climbs-to-over-500-in-dr-congo/3987458"
 },
 {
  "as_of": null,
  "outbreak": true,
  "metric": "confirmed_cases",
  "value": 2,
  "geography": "national_uganda",
  "count_type": "new",
  "date": "2026-05-25",
  "source": "DW News",
  "url": "https://www.dw.com/en/uganda-confirms-2-new-ebola-cases-drc-infections-hit-900/a-77285492?maca=en-rss-en-all-1573-rdf"
 },
 {
  "as_of": null,
  "outbreak": true,
  "metric": "health_worker_cases",
  "value": 2,
  "geography": "national_uganda",
  "count_type": "new",
  "date": "2026-05-25",
  "source": "DW News",
  "url": "https://www.dw.com/en/uganda-confirms-2-new-ebola-cases-drc-infections-hit-900/a-77285492?maca=en-rss-en-all-1573-rdf"
 },
 {
  "as_of": null,
  "outbreak": true,
  "metric": "confirmed_cases",
  "value": 900,
  "geography": "national_drc",
  "count_type": "cumulative",
  "date": "2026-05-25",
  "source": "DW News",
  "url": "https://www.dw.com/en/uganda-confirms-2-new-ebola-cases-drc-infections-hit-900/a-77285492?maca=en-rss-en-all-1573-rdf"
 },
 {
  "as_of": null,
  "outbreak": true,
  "metric": "deaths",
  "value": 1000,
  "geography": "national_drc",
  "count_type": "cumulative",
  "date": "2026-07-22",
  "source": "Google News - RDC (fr)",
  "url": "https://news.google.com/rss/articles/CBMiqAFBVV95cUxOX2t0LUJXdEprV0pCVW50LTd4M0lfTFJtVTlWcDBjN1lycFRhM0hRbDJfSjRkY3hIbVFRRW5EYzhyZ0d4UXdBNWRUMEo5djdoYTByRHJMZEZ0dU5HNzZGYU5IVC1DQ0h2NFZNNTNhcFU5TTloWGloVEIzdjFpWU00U21WWnpoZi1qYlBvVWY3Z1ViX1JnUDRSdTl6SzVnTkNRYUhmWFA2cGs?oc=5"
 },
 {
  "as_of": null,
  "outbreak": true,
  "metric": "confirmed_cases",
  "value": 2,
  "geography": "national_uganda",
  "count_type": "cumulative",
  "date": "2026-05-22",
  "source": "AllAfrica Latest",
  "url": "https://allafrica.com/stories/202605220045.html"
 },
 {
  "outbreak": true,
  "count_type": "cumulative",
  "metric": "deaths",
  "geography": "national_drc",
  "as_of": "2026-07-30",
  "value": 1500,
  "date": "2026-07-30",
  "source": "Google News - RDC (fr)",
  "url": "2026-07-30T11:33:09#5b1f5beeb478"
 },
 {
  "as_of": null,
  "outbreak": true,
  "metric": "total_cases",
  "value": 2000,
  "geography": "national_drc",
  "count_type": "cumulative",
  "date": "2026-07-15",
  "source": "Google News - RDC (fr)",
  "url": "https://news.google.com/rss/articles/CBMibkFVX3lxTE1OLU9rSS1zSC11Rk5GRFFSRWlFbFVDLWxiUXdGQXpsYUFVMnI3WkZzb2lJZTUxQnhBOFl2TUFNa0V3NGd0Y0Y0RF84R0FxY1E2NmxfS1piYjFHdlpBM2dnSGFfdTJyM2s2cGNJTEhn?oc=5"
 },
 {
  "metric": "confirmed_cases",
  "value": 3000,
  "count_type": "cumulative",
  "geography": "national_drc",
  "as_of": "2026-07-26",
  "outbreak": true,
  "date": "2026-07-26",
  "source": "Google News - DR Congo (en)",
  "url": "2026-07-26T12:40:02#4d4367730cde"
 },
 {
  "geography": "national_drc",
  "count_type": "cumulative",
  "as_of": "2026-07-29",
  "outbreak": true,
  "metric": "total_cases",
  "value": 3200,
  "date": "2026-07-29",
  "source": "Google News - DR Congo (en)",
  "url": "2026-07-29T09:29:20#e3e46007a2a8"
 },
 {
  "count_type": "cumulative",
  "as_of": null,
  "value": 2000,
  "geography": "national_drc",
  "metric": "deaths",
  "outbreak": true,
  "date": "2026-08-11",
  "source": "Google News - DR Congo (en)",
  "url": "https://news.google.com/rss/articles/CBMiO0FVX3lxTFA5WDc5d2RnYVNPekpxbUY2RTlTRVE5aVNrSTRncUZsNUNjZkx0WW0tb1BoZzJtcVgtbERR?oc=5"
 },
 {
  "metric": "total_cases",
  "outbreak": true,
  "geography": "national_drc",
  "as_of": "2026-07-26",
  "count_type": "cumulative",
  "value": 3000,
  "date": "2026-07-26",
  "source": "Google News - DR Congo (en)",
  "url": "2026-07-26T00:39:00#9dccac8b8a81"
 },
 {
  "metric": "deaths",
  "count_type": "cumulative",
  "geography": "national_drc",
  "value": 900,
  "as_of": null,
  "outbreak": true,
  "date": "2026-07-18",
  "source": "Google News - DR Congo (en)",
  "url": "2026-07-18T15:41:00#ac3ac7cec67a"
 },
 {
  "as_of": null,
  "outbreak": true,
  "metric": "deaths",
  "value": 490,
  "geography": "national_drc",
  "count_type": "cumulative",
  "date": "2026-07-05",
  "source": "TASS English",
  "url": "https://tass.com/world/2155831"
 },
 {
  "as_of": null,
  "outbreak": true,
  "metric": "total_cases",
  "value": 26,
  "geography": "national_drc",
  "count_type": "new",
  "date": "2026-07-05",
  "source": "TASS English",
  "url": "https://tass.com/world/2155831"
 },
 {
  "as_of": "2026-07-22",
  "outbreak": true,
  "metric": "deaths",
  "value": 1000,
  "geography": "cross_border_total",
  "count_type": "cumulative",
  "date": "2026-07-22",
  "source": "Google News - DR Congo (en)",
  "url": "https://news.google.com/rss/articles/CBMikwFBVV95cUxOclU1aU9fdFhvMlViemw3OVJLUzhydG1MZmpXNjdGdVhqcVdaMVNfdzB1MFZCdjJBdnpudldvdHZ4R2EzNXZCMnphYXJ2bHVrekx3NlV4MFgxOUhVaEswRzFNaS1oYnBoQXVHbVNfSlhHMXNBejlseV9XNmRHc1NrWUtoZ1VDWEJuNm1CZXhsZVdVUHM?oc=5"
 },
 {
  "as_of": "2026-07-31",
  "outbreak": true,
  "metric": "confirmed_cases",
  "value": 3532,
  "geography": "national_drc",
  "count_type": "cumulative",
  "date": "2026-07-31",
  "source": "Google News - DR Congo (en)",
  "url": "https://news.google.com/rss/articles/CBMibkFVX3lxTFBDNFAzWVBuYnFsMGJRVk8tb0ttNncwaUpyWWROTzQxZ1ZVSG5fbEZ2MHBJTDJSMS14alZjVS1FY2Y2SWJWdDhNMHJITUtTOVlkWWFIeGRNcENEX1hhR2g3Ml9sbTlwcGktbGdaLXB3?oc=5"
 },
 {
  "as_of": "2026-07-31",
  "outbreak": true,
  "metric": "deaths",
  "value": 1556,
  "geography": "national_drc",
  "count_type": "cumulative",
  "date": "2026-07-31",
  "source": "Google News - DR Congo (en)",
  "url": "https://news.google.com/rss/articles/CBMibkFVX3lxTFBDNFAzWVBuYnFsMGJRVk8tb0ttNncwaUpyWWROTzQxZ1ZVSG5fbEZ2MHBJTDJSMS14alZjVS1FY2Y2SWJWdDhNMHJITUtTOVlkWWFIeGRNcENEX1hhR2g3Ml9sbTlwcGktbGdaLXB3?oc=5"
 },
 {
  "as_of": null,
  "outbreak": true,
  "metric": "deaths",
  "value": 2000,
  "geography": "national_drc",
  "count_type": "cumulative",
  "date": "2026-08-12",
  "source": "Google News - RDC (fr)",
  "url": "https://news.google.com/rss/articles/CBMinwFBVV95cUxNOXk3VWxicTU2c2tEQ3B1azdxcUI4NHliNFlkVHpkMU95ODFMMHcyOTk0emd6bFlhOXlBbExnVEFfcHREeVdUd1A4cDdQdnFRSkxGTVhxd1hXTjBCTUhqNThqeUY3TVlqUHhJZ0YtdlFmMm5JbDdKTWNoT2xYTjZ4b2oyVXkxdDVFX1NyOXhkUWNZNkl2MnpDQnBLWEZfNVU?oc=5"
 },
 {
  "as_of": "2026-07-20",
  "outbreak": true,
  "metric": "deaths",
  "value": 930,
  "geography": "national_drc",
  "count_type": "cumulative",
  "date": "2026-07-20",
  "source": "Google News - DR Congo (en)",
  "url": "https://news.google.com/rss/articles/CBMihAFBVV95cUxPdEZqd3ZxQTVXaGw1dS1vV2hOZTV1S3VxS3hWZmctVDhFZl9LNlBDUV93QWlfSnNKcFVCQUliRGE3RGNFSk1uSDFEeWVWaU9VblM5dENleTYyRjBQd0R1OExfQzRDcjc2Q2lwMVotYkFKYXpacTFIV2JiUXRONFZwd1lRTEY?oc=5"
 },
 {
  "count_type": "cumulative",
  "geography": "national_drc",
  "metric": "total_cases",
  "value": 3000,
  "as_of": "2026-07-25",
  "outbreak": true,
  "date": "2026-07-25",
  "source": "Google News - DR Congo (en)",
  "url": "2026-07-25T16:04:38#11b02fa40179"
 },
 {
  "outbreak": true,
  "value": 2267,
  "count_type": "cumulative",
  "metric": "total_cases",
  "as_of": "2026-07-19",
  "geography": "national_drc",
  "date": "2026-07-19",
  "source": "Google News - DR Congo (en)",
  "url": "2026-07-19T08:39:10#392433530f08"
 },
 {
  "value": 893,
  "outbreak": true,
  "geography": "national_drc",
  "as_of": "2026-07-19",
  "count_type": "cumulative",
  "metric": "deaths",
  "date": "2026-07-19",
  "source": "Google News - DR Congo (en)",
  "url": "2026-07-19T08:39:10#392433530f08"
 },
 {
  "as_of": "2026-07-23",
  "outbreak": true,
  "metric": "deaths",
  "value": 1000,
  "geography": "cross_border_total",
  "count_type": "cumulative",
  "date": "2026-07-23",
  "source": "Google News - RDC (fr)",
  "url": "https://news.google.com/rss/articles/CBMi6wFBVV95cUxQWU1PODBnNkxHM0tNbHhBMVlRLWl6TFdMc09BZ3pWajRqSFZBV0themdQdE55VjJ4VkJXcEpqa2w2Y1RvcUNfdGhNMjVFX1dyR3RFSldSYmhjdEVoc2V1YmlwMGZkNFZmWjlSclc3T1ZvZnVHektiemVjN001Zm55b0NIWGgzMWZTR3FsNFpIeExsaW53ek9PaVFPM2pjQW9BSVFtMXUxSXJlX3FxX2tReFZuV1hySWlFd3QzTGNTam01XzRacUlPUVprdFQ3T2lIdVpnVjlYRTFBMi1vaXJTakhQZ3BCVWl5Y3lV?oc=5"
 },
 {
  "as_of": null,
  "outbreak": true,
  "metric": "deaths",
  "value": 400,
  "geography": "national_drc",
  "count_type": "cumulative",
  "date": "2026-07-02",
  "source": "Google News - RDC (fr)",
  "url": "https://news.google.com/rss/articles/CBMi7wFBVV95cUxNRW9qM3RwckpSME1LdkVuTUk2dEtyMmNoS3NLS1BaeGFMME1acmNqZ2FzVTJjcmN1Yi1NYlUxQ0JjZ1FJbkJwdWVuYlBfUVZkSldrOWtZbUZQUmZLMlJ5bWZMLV8wNWtCYldjcV9EYVFJTi14T1pQRkVVQ2N5b0FVTzh2R2VHUV9hVWp0dm94MkxzNUxOemhubVNXY3UtQkJZeTN1NUJYeWI5X2FPdnRYZDBQY1NMaFZEeVA3ajNYYW1OaWhvcG5jQWQwZWtMbDRjSkc0Xy0zbXdXMEozcWNVUVZaQWxHVS1IbmdrcWowRdIB7wFBVV95cUxNRW9qM3RwckpSME1LdkVuTUk2dEtyMmNoS3NLS1BaeGFMME1acmNqZ2FzVTJjcmN1Yi1NYlUxQ0JjZ1FJbkJwdWVuYlBfUVZkSldrOWtZbUZQUmZLMlJ5bWZMLV8wNWtCYldjcV9EYVFJTi14T1pQRkVVQ2N5b0FVTzh2R2VHUV9hVWp0dm94MkxzNUxOemhubVNXY3UtQkJZeTN1NUJYeWI5X2FPdnRYZDBQY1NMaFZEeVA3ajNYYW1OaWhvcG5jQWQwZWtMbDRjSkc0Xy0zbXdXMEozcWNVUVZaQWxHVS1IbmdrcWowRQ?oc=5"
 },
 {
  "as_of": null,
  "outbreak": true,
  "metric": "deaths",
  "value": 400,
  "geography": "national_drc",
  "count_type": "cumulative",
  "date": "2026-07-03",
  "source": "CNA Singapore",
  "url": "https://www.channelnewsasia.com/world/more-400-dead-in-dr-congos-spreading-ebola-outbreak-6228901"
 },
 {
  "as_of": null,
  "outbreak": true,
  "metric": "deaths",
  "value": 1000,
  "geography": "national_drc",
  "count_type": "cumulative",
  "date": "2026-07-23",
  "source": "Google News - DR Congo (en)",
  "url": "https://news.google.com/rss/articles/CBMilAFBVV95cUxNb2EtZ3gzSmxib3ltcjlaN25TMlFPUkltV0h6VE5TeFdlU2kyY3dBTVp0VXBUTEtwVmVhaVR4ZjMwVFBZemFDZzVpa2xoUE02TUsxdmxYVUExN1pEM19YWUR0bWFieE5rRE53Sk5pMHI5c0s0YVhRZXgtdWdQRGdUcEpma0lRWHNOWWlEQm95UlRmTlB0?oc=5"
 },
 {
  "as_of": null,
  "outbreak": true,
  "metric": "deaths",
  "value": 1000,
  "geography": "national_drc",
  "count_type": "cumulative",
  "date": "2026-07-23",
  "source": "Google News - DR Congo (en)",
  "url": "https://news.google.com/rss/articles/CBMiZ0FVX3lxTE5Pa0pPekFVdk9QQU5lYnFTeldjVkZLNVdGUlNWSi1fNWhYMXJsYXBzT1o2MVdHNE52QUhXaXZad1BsM0NPYVJhczA1X0pXZ0VucnVBRDF0Si1lWHNpclNWSnZsSVA5REXSAVxBVV95cUxPaXpHa1pEV2k3d3BQMGpza19QZnAzSVBXdUNVUU1qNXgyQzNZc0E4SjZ3TVVUbW9vZmJCUU9PNkR2NVd3Qnd1VUExcmE4VHlTMHFLd0V1MXlOaW9ONg?oc=5"
 },
 {
  "metric": "total_cases",
  "as_of": "2026-07-26",
  "geography": "national_drc",
  "outbreak": true,
  "value": 3000,
  "count_type": "cumulative",
  "date": "2026-07-26",
  "source": "Google News - DR Congo (en)",
  "url": "2026-07-26T12:15:18#9673cd35a923"
 },
 {
  "as_of": "2026-07-27",
  "outbreak": true,
  "metric": "confirmed_cases",
  "value": 3200,
  "geography": "national_drc",
  "count_type": "cumulative",
  "date": "2026-07-27",
  "source": "Google News - RDC (fr)",
  "url": "https://news.google.com/rss/articles/CBMif0FVX3lxTE5mWXNRSzBIbEtiWEhNOF9ZWTNmS005bHBSd2F0a1h2WTBfc1dFeWVGdUxzblF5ZXcyYTRLamZyRkZYZV9zcUVEbjVMb1RPWXd2UEZUMjY4MmhMNEtYaVlSYTFFV3ZZdlpBUDl1eTRtTGhEaldSM3lzaGFZOTdJRnc?oc=5"
 },
 {
  "as_of": "2026-07-08",
  "outbreak": true,
  "metric": "deaths",
  "value": 520,
  "geography": "national_drc",
  "count_type": "cumulative",
  "date": "2026-07-08",
  "source": "Google News - DR Congo (en)",
  "url": "https://news.google.com/rss/articles/CBMilwFBVV95cUxOSWVMQWZXUjBjdmR5RkVHeDNaR2ZtZmNYQnZkajl5LXAyd01fbTNPNXkzWEYwRnd1MXNaM0t1WDV2OXFoVS02NThOUG9aN0d1eXMwOExGS1BBYjZBampJWWJZZDVrR1VxNjlLdk5xd1pBSkNpV0liYmVvX1dPVFJpT21KZHFDazhReTUtd3U5X01KUjg2VXlR0gGXAUFVX3lxTE5JZUxBZldSMGN2ZHlGRUd4M1pHZm1mY1hCdmRqOXktcDJ3TV9tM081eTNYRjBGd3Uxc1ozS3VYNXY5cWhVLTY1OE5Qb1o3R3V5czA4TEZLUEFiNkFqaklZYllkNWtHVXE2OUt2TnF3WkFKQ2lXSWJiZW9fV09UUmlPbUpkcUNrOFF5NS13dTlfTUpSODZVeVE?oc=5"
 },
 {
  "count_type": "cumulative",
  "outbreak": true,
  "geography": "national_drc",
  "value": 65,
  "metric": "deaths",
  "as_of": "2026-08-06",
  "date": "2026-08-06",
  "source": "Google News - DR Congo (en)",
  "url": "https://news.google.com/rss/articles/CBMihAFBVV95cUxQY1VJWmppY1ZsMVY0ZlV2N2JmWHZQS1ZLaExDa1NxZ3FYSVJOVkNpMURldkxvLUplUTVlbm1kOGJhVnlRWVdoOEdqMDM5U0l2cmpBVzhUd25nTHJpeGdRQXRTTE5zZ2R6WnM2N3FIdFVHdVgyNFU2QktiQVBlM2hHYjcxUzc?oc=5"
 },
 {
  "as_of": "2026-07-06",
  "outbreak": true,
  "metric": "confirmed_cases",
  "value": 1561,
  "geography": "national_drc",
  "count_type": "cumulative",
  "date": "2026-07-06",
  "source": "Google News - DR Congo (en)",
  "url": "https://news.google.com/rss/articles/CBMiSkFVX3lxTE9uVDNJOUFiZEtRR2dkMl9jZWVCeUdVbUhscVdEa3VjdExlTkVkbW1TNVRtWGRVb3ZLUFdkOW83YVl5NGRIUTFQc3p3?oc=5"
 },
 {
  "as_of": null,
  "outbreak": true,
  "metric": "deaths",
  "value": 181,
  "geography": "national_drc",
  "count_type": "cumulative",
  "date": "2026-06-15",
  "source": "Al Jazeera English",
  "url": "https://www.aljazeera.com/news/2026/6/15/record-daily-jump-in-drc-ebola-outbreak-takes-death-toll-to-178?traffic_source=rss"
 },
 {
  "as_of": null,
  "outbreak": true,
  "metric": "confirmed_cases",
  "value": 782,
  "geography": "national_drc",
  "count_type": "cumulative",
  "date": "2026-06-15",
  "source": "Al Jazeera English",
  "url": "https://www.aljazeera.com/news/2026/6/15/record-daily-jump-in-drc-ebola-outbreak-takes-death-toll-to-178?traffic_source=rss"
 },
 {
  "outbreak": true,
  "metric": "deaths",
  "value": 1000,
  "geography": "cross_border_total",
  "as_of": null,
  "count_type": "cumulative",
  "date": "2026-07-22",
  "source": "Google News - DR Congo (en)",
  "url": "2026-07-22T17:36:00#f0d9adc30856"
 },
 {
  "as_of": "2026-07-18",
  "outbreak": true,
  "metric": "deaths",
  "value": 864,
  "geography": "national_drc",
  "count_type": "cumulative",
  "date": "2026-07-18",
  "source": "Google News - DR Congo (en)",
  "url": "https://news.google.com/rss/articles/CBMi2AFBVV95cUxPNUFyX3FBaXh5eE5hdzFXU0dnXzdrVEt0U2ExMmw2YWpqbkdGNWljYXVuUjVRZGZkLTY1YWo0N1hfQ1ZkMzRDa1J6QXM1akZiX1Q0S1Q1aVpXNTFDTkowMzhLUXFzb1g3NTBvMWl4cGthN2FIblk5cnhidFJacEZHMlBBUnV2Q0t3ZVZ6V2I2ZGplZTdERDFZd3FNYWJKelFNZ2hiY1FHTEtLMloyVTVVaHJTQ0FDTHpWelRGQllBWk9TQzBBVjVBdGptLWhnYzN2R0pJQ3JPeTDSAdgBQVVfeXFMTzVBcl9xQWl4eXhOYXcxV1NHZ183a1RLdFNhMTJsNmFqam5HRjVpY2F1blI1UWRmZC02NWFqNDdYX0NWZDM0Q2tSekFzNWpGYl9UNEtUNWlaVzUxQ05KMDM4S1Fxc29YNzUwbzFpeHBrYTdhSG5ZOXJ4YnRSWnBGRzJQQVJ1dkNLd2VWeldiNmRqZWU3REQxWXdxTWFiSnpRTWdoYmNRR0xLSzJaMlU1VWhyU0NBQ0x6VnpURkJZQVpPU0MwQVY1QXRqbS1oZ2MzdkdKSUNyT3kw?oc=5"
 },
 {
  "count_type": "cumulative",
  "as_of": "2026-07-25",
  "geography": "national_drc",
  "outbreak": true,
  "metric": "total_cases",
  "value": 3000,
  "date": "2026-07-25",
  "source": "AP News",
  "url": "2026-07-25T09:21:00#49e22d042220"
 },
 {
  "value": 1300,
  "geography": "national_drc",
  "outbreak": true,
  "as_of": "2026-07-25",
  "count_type": "cumulative",
  "metric": "deaths",
  "date": "2026-07-25",
  "source": "AP News",
  "url": "2026-07-25T09:21:00#49e22d042220"
 },
 {
  "as_of": "2026-06-16",
  "outbreak": true,
  "metric": "deaths",
  "value": 196,
  "geography": "national_drc",
  "count_type": "cumulative",
  "date": "2026-06-16",
  "source": "TASS English",
  "url": "https://tass.com/society/2147435"
 },
 {
  "as_of": "2026-06-16",
  "outbreak": true,
  "metric": "confirmed_cases",
  "value": 837,
  "geography": "national_drc",
  "count_type": "cumulative",
  "date": "2026-06-16",
  "source": "TASS English",
  "url": "https://tass.com/society/2147435"
 },
 {
  "as_of": null,
  "outbreak": true,
  "metric": "total_cases",
  "value": 3000,
  "geography": "national_drc",
  "count_type": "cumulative",
  "date": "2026-07-26",
  "source": "Google News - DR Congo (en)",
  "url": "https://news.google.com/rss/articles/CBMigwFBVV95cUxPZnFzcUV1Y0hUVExvSloxQTJIdFFpSml6cHFLdng2ODB0VmdBOURNZEVzdEllblJxaEt0LThaSjRReWoxNjlHVEJ5VmM5UVpGZWpiaTZkblVEZ01HN3hrLV9DeHhVYnJHNm9YRGI0ZmFhckpSZXExaXhLeFgycGN5aTRYMA?oc=5"
 },
 {
  "as_of": null,
  "outbreak": true,
  "metric": "confirmed_cases",
  "value": 344,
  "geography": "unclear",
  "count_type": "cumulative",
  "date": "2026-06-03",
  "source": "France24 Arabic",
  "url": "https://www.france24.com/ar/%D8%A3%D9%81%D8%B1%D9%8A%D9%82%D9%8A%D8%A7/20260603-%D9%85%D9%86%D8%B8%D9%85%D8%A9-%D8%A7%D9%84%D8%B5%D8%AD%D8%A9-%D8%A7%D8%B9%D8%AA%D8%B1%D8%A7%D9%81-%D8%AA%D9%81%D8%B4%D9%8A-%D8%A5%D9%8A%D8%A8%D9%88%D9%84%D8%A7-%D8%A7%D9%84%D9%83%D9%88%D9%86%D8%BA%D9%88-%D8%B1%D9%81%D8%B9-%D9%82%D9%8A%D9%88%D8%AF-%D8%B3%D9%81%D8%B1-%D8%A7%D8%AD%D8%AA%D9%88%D8%A7%D8%A1-%D8%A7%D9%84%D9%85%D8%B1%D8%B6"
 },
 {
  "as_of": null,
  "outbreak": true,
  "metric": "deaths",
  "value": 60,
  "geography": "unclear",
  "count_type": "cumulative",
  "date": "2026-06-03",
  "source": "France24 Arabic",
  "url": "https://www.france24.com/ar/%D8%A3%D9%81%D8%B1%D9%8A%D9%82%D9%8A%D8%A7/20260603-%D9%85%D9%86%D8%B8%D9%85%D8%A9-%D8%A7%D9%84%D8%B5%D8%AD%D8%A9-%D8%A7%D8%B9%D8%AA%D8%B1%D8%A7%D9%81-%D8%AA%D9%81%D8%B4%D9%8A-%D8%A5%D9%8A%D8%A8%D9%88%D9%84%D8%A7-%D8%A7%D9%84%D9%83%D9%88%D9%86%D8%BA%D9%88-%D8%B1%D9%81%D8%B9-%D9%82%D9%8A%D9%88%D8%AF-%D8%B3%D9%81%D8%B1-%D8%A7%D8%AD%D8%AA%D9%88%D8%A7%D8%A1-%D8%A7%D9%84%D9%85%D8%B1%D8%B6"
 },
 {
  "as_of": "2026-06-06",
  "outbreak": true,
  "metric": "confirmed_cases",
  "value": 471,
  "geography": "cross_border_total",
  "count_type": "cumulative",
  "date": "2026-06-06",
  "source": "Euronews",
  "url": "http://www.euronews.com/2026/06/06/ebola-cases-surge-over-400-as-fears-grow-over-central-africa-outbreak"
 },
 {
  "count_type": "cumulative",
  "as_of": "2026-07-26",
  "value": 3075,
  "metric": "confirmed_cases",
  "geography": "national_drc",
  "outbreak": true,
  "date": "2026-07-26",
  "source": "Google News - DR Congo (en)",
  "url": "2026-07-26T12:24:27#02bf7fc6bce6"
 },
 {
  "as_of": null,
  "outbreak": true,
  "metric": "deaths",
  "value": 1350,
  "geography": "national_drc",
  "count_type": "cumulative",
  "date": "2026-07-26",
  "source": "Google News - RDC (fr)",
  "url": "https://news.google.com/rss/articles/CBMi0AFBVV95cUxOeEwtTnpWQ1lTaHphX2U2M28wekpoTXN4NXAyY01DVlRVM2tDTC03bGtHUnltaHVhZnV0cHBlNl9ISEhiYmJJYUwzeTVzNjBCaFZ5a1A4TThqemdLMjlHRGJzeG8xMjlEVng3VmRYUTJxTjVjVHpTaWZLeU5PLTNXZWRPR3NnZ2pfTzUweER4Z3B3S0ZIRWdnbUJMR0wtMVgyVF8wOU9qMmtMQk9ubGk4QnZoeE5FaUFkWkVVc1lfWDBRVmw4dVdRNHI4REFBQ2w30gHWAUFVX3lxTE1ZamlNamx6TklOWUN4cVJ0NGdsbGJ6NVdMWklKbnBEOTdobVhKbGxCWGZCYXN5TlZsZ3JQeDRhcmR2X3lPSjdCWkFFNHJUUDlfV1RNVng3cUJfNnU4YTNKcml4MHBheU5pSGQ1Qmt2MU1KRXQxaDFENDQ0Z3ZsTmFqdmFoZWVCNWVDb2NTd0dHQXJaMzhFOEE1dlJHTkoyZU5XNWQ0Y1I4TmU5NlFiZmg2V25PekowdnZhdUprd2ROYlBLTEs4M1pULTNnb29zTURPV3N3cUE?oc=5"
 },
 {
  "as_of": null,
  "outbreak": true,
  "metric": "confirmed_cases",
  "value": 3000,
  "geography": "national_drc",
  "count_type": "cumulative",
  "date": "2026-07-26",
  "source": "Google News - RDC (fr)",
  "url": "https://news.google.com/rss/articles/CBMi0AFBVV95cUxOeEwtTnpWQ1lTaHphX2U2M28wekpoTXN4NXAyY01DVlRVM2tDTC03bGtHUnltaHVhZnV0cHBlNl9ISEhiYmJJYUwzeTVzNjBCaFZ5a1A4TThqemdLMjlHRGJzeG8xMjlEVng3VmRYUTJxTjVjVHpTaWZLeU5PLTNXZWRPR3NnZ2pfTzUweER4Z3B3S0ZIRWdnbUJMR0wtMVgyVF8wOU9qMmtMQk9ubGk4QnZoeE5FaUFkWkVVc1lfWDBRVmw4dVdRNHI4REFBQ2w30gHWAUFVX3lxTE1ZamlNamx6TklOWUN4cVJ0NGdsbGJ6NVdMWklKbnBEOTdobVhKbGxCWGZCYXN5TlZsZ3JQeDRhcmR2X3lPSjdCWkFFNHJUUDlfV1RNVng3cUJfNnU4YTNKcml4MHBheU5pSGQ1Qmt2MU1KRXQxaDFENDQ0Z3ZsTmFqdmFoZWVCNWVDb2NTd0dHQXJaMzhFOEE1dlJHTkoyZU5XNWQ0Y1I4TmU5NlFiZmg2V25PekowdnZhdUprd2ROYlBLTEs4M1pULTNnb29zTURPV3N3cUE?oc=5"
 },
 {
  "as_of": "2026-07-22",
  "outbreak": true,
  "metric": "confirmed_cases",
  "value": 2905,
  "geography": "national_drc",
  "count_type": "cumulative",
  "date": "2026-07-24",
  "source": "Politico.cd",
  "url": "https://beto.cd/ebola-rdc-2905-cas-1269-morts-sitrep-069-22-juillet/"
 },
 {
  "as_of": "2026-07-22",
  "outbreak": true,
  "metric": "deaths",
  "value": 1269,
  "geography": "national_drc",
  "count_type": "cumulative",
  "date": "2026-07-24",
  "source": "Politico.cd",
  "url": "https://beto.cd/ebola-rdc-2905-cas-1269-morts-sitrep-069-22-juillet/"
 },
 {
  "as_of": "2026-07-04",
  "outbreak": true,
  "metric": "total_cases",
  "value": 1502,
  "geography": "national_drc",
  "count_type": "cumulative",
  "date": "2026-07-04",
  "source": "Google News - RDC (fr)",
  "url": "https://news.google.com/rss/articles/CBMi-AFBVV95cUxPRmN2WHJ5QjJFTWdrUU1mOEVOanZWY0tMSFZDWFNwX3NzTXdrM3lyTGE1VnVTalNuMzZOdTgtdC15YlMzWjVmMjdtZzEwVm51WjNHaWNDNWhqZzBTV2RNUE5LZG1wUjRJVVNGVEotRXF3dUNBNlZQQWxOMWladDgzOVZldG80a2pGbkRHbGNtWjMza19qR0xQZllwRTFUTTh0eFhYTXZfekZhRjVQXzJkVXlSNXdGTEZKQnRXYW82MXV2U0gzX0FuUHVmQW94RzFUdmJQSTFWam8zOVotcEdiZExXUkFlM1RQTjNvcEhuUjRfR1laWHAyUQ?oc=5"
 },
 {
  "as_of": "2026-07-27",
  "outbreak": true,
  "metric": "deaths",
  "value": 1405,
  "geography": "national_drc",
  "count_type": "cumulative",
  "date": "2026-07-27",
  "source": "Google News - DR Congo (en)",
  "url": "https://news.google.com/rss/articles/CBMingFBVV95cUxNemRKazZQVlczVU1adTN0QkRnaWlOTVRQN0ZFclR2VHZvd0FOeUtQWnlSekFKbVBieHg2dG04TkJLOEFBQVk5RXhYNE5QUjdqODNkUjBQRlBNME5rSUZzaGxUOG11aWpBZGVJN3h2VjJXZHJ0U0ZNN1QxaHZTdmUwLVhiR2w0d1ExSDVfTTJvSDZEdFlFbG1Ba2h3NGl2Zw?oc=5"
 },
 {
  "as_of": "2026-06-27",
  "outbreak": true,
  "metric": "deaths",
  "value": 321,
  "geography": "national_drc",
  "count_type": "cumulative",
  "date": "2026-06-27",
  "source": "Google News - DR Congo (en)",
  "url": "https://news.google.com/rss/articles/CBMiZEFVX3lxTE5QaUdPYXNEQWFSZ2tsbzVlV0JwYm83R2N5WmJ3Ym45NDFrd0Q3SmJrZGxsQ085a1FTSHdBWXdvXzhDaHNFdE9rT2Roa09fMllOc1d5NE1iaUpPQ2huUGVRMVNJXzQ?oc=5"
 },
 {
  "as_of": "2026-06-27",
  "outbreak": true,
  "metric": "total_cases",
  "value": 1203,
  "geography": "national_drc",
  "count_type": "cumulative",
  "date": "2026-06-27",
  "source": "Google News - DR Congo (en)",
  "url": "https://news.google.com/rss/articles/CBMiZEFVX3lxTE5QaUdPYXNEQWFSZ2tsbzVlV0JwYm83R2N5WmJ3Ym45NDFrd0Q3SmJrZGxsQ085a1FTSHdBWXdvXzhDaHNFdE9rT2Roa09fMllOc1d5NE1iaUpPQ2huUGVRMVNJXzQ?oc=5"
 },
 {
  "count_type": "cumulative",
  "as_of": null,
  "geography": "national_drc",
  "metric": "deaths",
  "outbreak": true,
  "value": 2000,
  "date": "2026-08-12",
  "source": "Google News - DR Congo (en)",
  "url": "https://news.google.com/rss/articles/CBMixwFBVV95cUxQV2dYbnRtOVVUWEJPVVVLWHZCYjExcTRsb0FuQkh4MGc0WGZEUkVkR1htSm16d0o4RGMzTWpPMWNjQUJRSHhpdmJPTnduaFI0OFgzbTU0dWt0VFFrOHZNbENwSUVnVV9Lam15bXI0bjQxMk9HWS1aS2dKZ1Q3NGQ0dDRBSkppaG1malFFUXJOY0JLZE9WTWFPOUE2THpmTVBsV01pNVJfNVVuT29mZ3VFaURtNzNVRy1qMHZjMG5GNlZMa2V3dG5B?oc=5"
 },
 {
  "as_of": null,
  "geography": "national_drc",
  "value": 4000,
  "metric": "confirmed_cases",
  "outbreak": true,
  "count_type": "cumulative",
  "date": "2026-08-12",
  "source": "Google News - DR Congo (en)",
  "url": "https://news.google.com/rss/articles/CBMixwFBVV95cUxQV2dYbnRtOVVUWEJPVVVLWHZCYjExcTRsb0FuQkh4MGc0WGZEUkVkR1htSm16d0o4RGMzTWpPMWNjQUJRSHhpdmJPTnduaFI0OFgzbTU0dWt0VFFrOHZNbENwSUVnVV9Lam15bXI0bjQxMk9HWS1aS2dKZ1Q3NGQ0dDRBSkppaG1malFFUXJOY0JLZE9WTWFPOUE2THpmTVBsV01pNVJfNVVuT29mZ3VFaURtNzNVRy1qMHZjMG5GNlZMa2V3dG5B?oc=5"
 },
 {
  "as_of": "2026-06-26",
  "outbreak": true,
  "metric": "total_cases",
  "value": 1155,
  "geography": "national_drc",
  "count_type": "cumulative",
  "date": "2026-06-26",
  "source": "Google News - DR Congo (en)",
  "url": "https://news.google.com/rss/articles/CBMilAFBVV95cUxQVG9mR29iZGtGWGhEMGtoUFZVR0traVNJc281eDFyR3JjMTZnWlo2aDI4Qnp1a2ExdlVxRmZrVkhQWUhzVEp0YzBCdTg5dmtyWDNKaU1zNEZ6dDkzck1FckFmZnZ3VElqYmh2NVhPbW90ZEZBZncwX1Z1MTdpY1Vjd2k0TXFETi1UUmJ4QTU3OTdYdkc30gGUAUFVX3lxTFBUb2ZHb2Jka0ZYaEQwa2hQVlVHS2tpU0lzbzV4MXJHcmMxNmdaWjZoMjhCenVrYTF2VXFGZmtWSFBZSHNUSnRjMEJ1ODl2a3JYM0ppTXM0Rnp0OTNyTUVyQWZmdndUSWpiaHY1WE9tb3RkRkFmdzBfVnUxN2ljVWN3aTRNcUROLVRSYnhBNTc5N1h2Rzc?oc=5"
 },
 {
  "as_of": "2026-06-26",
  "outbreak": true,
  "metric": "deaths",
  "value": 304,
  "geography": "national_drc",
  "count_type": "cumulative",
  "date": "2026-06-26",
  "source": "Google News - DR Congo (en)",
  "url": "https://news.google.com/rss/articles/CBMilAFBVV95cUxQVG9mR29iZGtGWGhEMGtoUFZVR0traVNJc281eDFyR3JjMTZnWlo2aDI4Qnp1a2ExdlVxRmZrVkhQWUhzVEp0YzBCdTg5dmtyWDNKaU1zNEZ6dDkzck1FckFmZnZ3VElqYmh2NVhPbW90ZEZBZncwX1Z1MTdpY1Vjd2k0TXFETi1UUmJ4QTU3OTdYdkc30gGUAUFVX3lxTFBUb2ZHb2Jka0ZYaEQwa2hQVlVHS2tpU0lzbzV4MXJHcmMxNmdaWjZoMjhCenVrYTF2VXFGZmtWSFBZSHNUSnRjMEJ1ODl2a3JYM0ppTXM0Rnp0OTNyTUVyQWZmdndUSWpiaHY1WE9tb3RkRkFmdzBfVnUxN2ljVWN3aTRNcUROLVRSYnhBNTc5N1h2Rzc?oc=5"
 },
 {
  "as_of": null,
  "outbreak": true,
  "metric": "suspected_cases",
  "value": 906,
  "geography": "national_drc",
  "count_type": "cumulative",
  "date": "2026-05-29",
  "source": "UN News",
  "url": "https://news.un.org/feed/view/en/story/2026/05/1167602"
 },
 {
  "as_of": null,
  "outbreak": true,
  "metric": "suspected_cases",
  "value": 223,
  "geography": "national_drc",
  "count_type": "cumulative",
  "date": "2026-05-29",
  "source": "UN News",
  "url": "https://news.un.org/feed/view/en/story/2026/05/1167602"
 },
 {
  "count_type": "unclear",
  "value": 16000,
  "metric": "vaccinated",
  "geography": "national_drc",
  "outbreak": true,
  "as_of": null,
  "date": "2026-08-22",
  "source": "Google News - RDC (fr)",
  "url": "https://news.google.com/rss/articles/CBMiX0FVX3lxTE5WaWpvNFN0aUhGdkpyd3hDc3duRkNYX0ZIT1NlemdudzZCdjd3ckxSdUtWelBzZEppb3JPaXNfenB1a0hlRmJRM2FiblVLMVQ0eDZZMUNuZHJPZGs5UE5j0gFnQVVfeXFMTWl1cHBHNV9oakk0c01NYzFpVEUwMGhFeEl3QmZldE12dDNaSi0tQXdkS0FtUDExSGxlWVh6a2ZHUmFiNTktcUVQSXpDWkJRQTlQWWFKek1IMHRrMkhsOGdUVFhRY2Zaaw?oc=5"
 },
 {
  "geography": "national_drc",
  "count_type": "cumulative",
  "as_of": "2026-07-26",
  "outbreak": true,
  "metric": "total_cases",
  "value": 3000,
  "date": "2026-07-26",
  "source": "Google News - DR Congo (en)",
  "url": "2026-07-26T14:21:15#6025615e7173"
 },
 {
  "as_of": "2026-07-21",
  "geography": "national_drc",
  "outbreak": true,
  "value": 2423,
  "metric": "total_cases",
  "count_type": "cumulative",
  "date": "2026-07-21",
  "source": "Google News - DR Congo (en)",
  "url": "2026-07-21T06:40:16#acaa292453d1"
 },
 {
  "as_of": null,
  "outbreak": true,
  "metric": "confirmed_cases",
  "value": 1502,
  "geography": "national_drc",
  "count_type": "cumulative",
  "date": "2026-08-01",
  "source": "Google News - DR Congo (en)",
  "url": "https://news.google.com/rss/articles/CBMigAFBVV95cUxNZ3BNV25BRzZfUzB2YlFYSEJkRUNEM1lFdG1KUjBUSHB0WlpocC0wTWVSM1ViXzl5RGM1Y0syeHVsODdEbDJoMWhBQXpsMUEwdVpfNV9NOGFMRGJfXzgwT0JJLURUSVo1aFJ6SjdKRHVpNGpCLVFwUld0MWpxUl90NA?oc=5"
 },
 {
  "value": 3200,
  "metric": "total_cases",
  "count_type": "cumulative",
  "geography": "national_drc",
  "as_of": "2026-07-28",
  "outbreak": true,
  "date": "2026-07-28",
  "source": "Google News - RDC (fr)",
  "url": "2026-07-28T11:46:01#6a482ef523e6"
 },
 {
  "as_of": null,
  "outbreak": true,
  "metric": "deaths",
  "value": 930,
  "geography": "national_drc",
  "count_type": "cumulative",
  "date": "2026-07-20",
  "source": "Al Jazeera English",
  "url": "https://www.aljazeera.com/news/2026/7/20/ebola-death-toll-in-drc-surges-to-at-least-930-as-outbreak-gathers-pace?traffic_source=rss"
 },
 {
  "as_of": null,
  "outbreak": true,
  "metric": "deaths",
  "value": 37,
  "geography": "national_drc",
  "count_type": "new",
  "date": "2026-07-20",
  "source": "Al Jazeera English",
  "url": "https://www.aljazeera.com/news/2026/7/20/ebola-death-toll-in-drc-surges-to-at-least-930-as-outbreak-gathers-pace?traffic_source=rss"
 },
 {
  "as_of": null,
  "outbreak": false,
  "metric": "deaths",
  "value": 11000,
  "geography": "other",
  "count_type": "cumulative",
  "date": "2026-06-17",
  "source": "France24",
  "url": "https://www.france24.com/en/dr-congo-ebola-outbreak-could-become-worst-in-history-as-thousands-not-being-traced"
 },
 {
  "as_of": "2026-07-09",
  "outbreak": true,
  "metric": "deaths",
  "value": 600,
  "geography": "national_drc",
  "count_type": "cumulative",
  "date": "2026-07-09",
  "source": "Google News - RDC (fr)",
  "url": "https://news.google.com/rss/articles/CBMirgFBVV95cUxOMkZwOXBRR0ZWcHYzX1NfXzhwNUpUQlptam9VS2UxSGFUUkNzRGRVZHQyNWpqOVU1aENuNU9VTUc1R3p0OW5FNWEwZ3llNmk5M2ZlbWxxYXNQVjIzVkNoN2Z0Snd0WmVqaE94VVg4MlJlT05MU0xoZENLYlllUURJZFd1TTNoMmt2eTdKYWFlVFBiVV9FTjh1Qm1WemZ4d2Qwd1pNLVF2bXh5SGIzNkE?oc=5"
 },
 {
  "as_of": null,
  "outbreak": true,
  "metric": "deaths",
  "value": 200,
  "geography": "national_drc",
  "count_type": "cumulative",
  "date": "2026-05-28",
  "source": "Le Monde International",
  "url": "https://www.lemonde.fr/podcasts/article/2026/05/28/retour-du-virus-ebola-le-point-sur-l-epidemie_6694307_5463015.html"
 },
 {
  "geography": "national_drc",
  "outbreak": true,
  "count_type": "cumulative",
  "value": 3000,
  "as_of": "2026-07-24",
  "metric": "confirmed_cases",
  "date": "2026-07-24",
  "source": "Google News - DR Congo (en)",
  "url": "2026-07-24T21:00:01#ed684cd98879"
 },
 {
  "count_type": "cumulative",
  "metric": "deaths",
  "geography": "national_drc",
  "value": 1405,
  "outbreak": true,
  "as_of": "2026-07-27",
  "date": "2026-07-27",
  "source": "Google News - DR Congo (en)",
  "url": "2026-07-27T18:48:42#e786e12928ee"
 },
 {
  "as_of": "2026-07-27",
  "value": 3200,
  "metric": "total_cases",
  "geography": "national_drc",
  "outbreak": true,
  "count_type": "cumulative",
  "date": "2026-07-27",
  "source": "Google News - DR Congo (en)",
  "url": "2026-07-27T18:48:42#e786e12928ee"
 },
 {
  "as_of": "2026-07-27",
  "outbreak": true,
  "metric": "total_cases",
  "value": 3200,
  "geography": "national_drc",
  "count_type": "cumulative",
  "date": "2026-07-27",
  "source": "Google News - DR Congo (en)",
  "url": "https://news.google.com/rss/articles/CBMipwFBVV95cUxOYVN3VC11N1JhVjRpemU4T3N5RDA1TDJ3ekp3cWJrMnlPWEFoU01PbFZ1Y2lnejBnT2JIR0x4Yk5vVk1JODJLYUxEaDVXYnEtbXJmZ1lVZ1FoWE9ycXFBVzBtRVh0RlVPck9SZDRnQXA2RXNsVDRzMC1KUURhT0dXUzNlVVJMbHV4dTlwZkxfNEpCdmY4ZWtDWl9QY0J2WFJpVTZkbk1qUQ?oc=5"
 },
 {
  "as_of": "2026-07-27",
  "outbreak": true,
  "metric": "deaths",
  "value": 1405,
  "geography": "national_drc",
  "count_type": "cumulative",
  "date": "2026-07-27",
  "source": "Google News - DR Congo (en)",
  "url": "https://news.google.com/rss/articles/CBMipwFBVV95cUxOYVN3VC11N1JhVjRpemU4T3N5RDA1TDJ3ekp3cWJrMnlPWEFoU01PbFZ1Y2lnejBnT2JIR0x4Yk5vVk1JODJLYUxEaDVXYnEtbXJmZ1lVZ1FoWE9ycXFBVzBtRVh0RlVPck9SZDRnQXA2RXNsVDRzMC1KUURhT0dXUzNlVVJMbHV4dTlwZkxfNEpCdmY4ZWtDWl9QY0J2WFJpVTZkbk1qUQ?oc=5"
 },
 {
  "as_of": "2026-07-20",
  "value": 930,
  "count_type": "cumulative",
  "geography": "national_drc",
  "metric": "deaths",
  "outbreak": true,
  "date": "2026-07-20",
  "source": "Google News - DR Congo (en)",
  "url": "2026-07-20T10:50:09#f1e4f0f6ca16"
 },
 {
  "as_of": null,
  "outbreak": true,
  "metric": "health_worker_cases",
  "value": 70,
  "geography": "national_drc",
  "count_type": "cumulative",
  "date": "2026-06-19",
  "source": "Reuters Top News",
  "url": "https://news.google.com/rss/articles/CBMi4wFBVV95cUxPeU10VXJmdVJ3S3JKc1NjQnhpUm1SRjVSTnMzSkgwQndoQ3FVOUNXT2x5Q0lKYTF6MW1MZ09nc0pyQl8yVWY3aFlfU20yRTY3YWxwWVFhUzRLRlZLQ0pUcXlmUU9lZm52T1lNVFdZSU5JV0haNTd1U1VFbEh1dU45S3Y5Y2RYa1UtTUtVeGk2UlZwTjNwaVlTMkYxTzgtM2poeTA2a2I5eGVZZEtLOFN4RkNjc1Z4VHJpbVZSa01FUVdXbmNNTDItZjUzREFrUjY3WHRJMU1hVFVJMFpPc0Frc2dHQQ?oc=5"
 },
 {
  "as_of": "2026-07-15",
  "outbreak": true,
  "metric": "total_cases",
  "value": 2000,
  "geography": "national_drc",
  "count_type": "cumulative",
  "date": "2026-07-15",
  "source": "Google News - DR Congo (en)",
  "url": "https://news.google.com/rss/articles/CBMi8AFBVV95cUxPWjlWV1d3Z0l5alpVVUF2bjY2cUdKanZCTnlxcWs3VUloaGY2bXVkVy1GNEotc0RONGlsMWQ0RWsyYUhWaUpxcUNzVl9mcF9yQk9wblRhMXdRdkV6c0dlbjFsMUZSNk1SV3c5MW9sbTVhQ25fM0dMQmljZDNzYVJsamh6dU9GNXVUa0F6ekppY1l5R0NkTy1xTGF3YVV5NnFDSnlBWmpXaXk0MDUtWl9CQ1AxYzljVGlIb2JkYzFiT2l5S2xwa1ljc1NpVDZpazJBaVFMUmJXb3RWZU1mTTZFUFg5WGVUTUltRWwxZnI4cDg?oc=5"
 },
 {
  "outbreak": true,
  "count_type": "cumulative",
  "value": 2000,
  "metric": "deaths",
  "as_of": null,
  "geography": "national_drc",
  "date": "2026-08-11",
  "source": "Google News - DR Congo (en)",
  "url": "https://news.google.com/rss/articles/CBMiiwFBVV95cUxOTWNmN2ZJOTNlbHVlWjZoZ3czM21aVzZGTW5ROVdFY19ieUhzS0o1cHJ4Z2VnVlo2c1NaYmIxUGE1QkNKYVVld1BDa3NkQ2FCeTlHb2RpQ3M2VFF0WW9PRGljdHRsalpCSFQxbE83S0N2Vk1GU2hQbW5FNlVmcG5ad1pUT2R2a2gxTnNJ?oc=5"
 },
 {
  "outbreak": true,
  "count_type": "cumulative",
  "metric": "deaths",
  "value": 1000,
  "geography": "national_drc",
  "as_of": "2026-07-20",
  "date": "2026-07-20",
  "source": "Google News - DR Congo (en)",
  "url": "2026-07-20T20:09:00#1df49c64616f"
 },
 {
  "as_of": "2026-07-10",
  "outbreak": true,
  "metric": "deaths",
  "value": 625,
  "geography": "national_drc",
  "count_type": "cumulative",
  "date": "2026-07-10",
  "source": "RFI Afrique",
  "url": "https://www.rfi.fr/fr/afrique/20260710-rdc-nizi-une-zone-min%C3%A9e-par-l-ins%C3%A9curit%C3%A9-o%C3%B9-la-progression-d-ebola-est-la-plus-rapide"
 },
 {
  "as_of": "2026-07-10",
  "outbreak": true,
  "metric": "confirmed_cases",
  "value": 1792,
  "geography": "national_drc",
  "count_type": "cumulative",
  "date": "2026-07-10",
  "source": "RFI Afrique",
  "url": "https://www.rfi.fr/fr/afrique/20260710-rdc-nizi-une-zone-min%C3%A9e-par-l-ins%C3%A9curit%C3%A9-o%C3%B9-la-progression-d-ebola-est-la-plus-rapide"
 },
 {
  "value": 900,
  "geography": "national_drc",
  "as_of": null,
  "count_type": "cumulative",
  "metric": "deaths",
  "outbreak": true,
  "date": "2026-07-21",
  "source": "Google News - DR Congo (en)",
  "url": "2026-07-21T07:14:31#5284081fc6fc"
 },
 {
  "as_of": null,
  "outbreak": true,
  "metric": "confirmed_cases",
  "value": 300,
  "geography": "national_drc",
  "count_type": "unclear",
  "date": "2026-06-30",
  "source": "Africanews",
  "url": "http://www.africanews.com/2026/06/30/ebola-in-the-drc-at-least-300-positive-cases-unaccounted-for-africanews-today/"
 },
 {
  "count_type": "cumulative",
  "as_of": null,
  "metric": "deaths",
  "value": 2011,
  "geography": "national_drc",
  "outbreak": true,
  "date": "2026-08-11",
  "source": "Google News - RDC (fr)",
  "url": "https://news.google.com/rss/articles/CBMirwFBVV95cUxNNE42ZWtKaGp6V2tBTm9ubUpTQThFNTg4S1lVN0U0VHF3LXY5VUFBRFVMcnhmc1RvaVVNT0xzQV9PZnh4QkRXcWVxUTg2Z3pTREtTd2drS043OUxMVndHbFl2dnNKWkJna2IxV0lfZEF2azRiS2hmSEJ6NXItME1JdG93dkdhbkZTbEhjQ0Y0VDU2U1NJbEhEY2hjd3paRkFnUUhQckJqUFRUNGQ4cndV0gGvAUFVX3lxTE00TjZla0poanpXa0FOb25tSlNBOEU1ODhLWVU3RTRUcXctdjlVQUFEVUxyeGZzVG9pVU1PTHNBX09meHhCRFdxZXFRODZnelNES1N3Z2tLTjc5TExWd0dsWXZ2c0paQmdrYjFXSV9kQXZrNGJLaGZIQno1ci0wTUl0b3d2R2FuRlNsSGNDRjRUNTZTU0lsSERjaGN3elpGQWdRSFByQmpQVFQ0ZDhyd1U?oc=5"
 },
 {
  "as_of": "2026-07-02",
  "outbreak": true,
  "metric": "recovered",
  "value": 200,
  "geography": "subnational",
  "count_type": "cumulative",
  "date": "2026-07-02",
  "source": "Radio Okapi",
  "url": "https://www.radiookapi.net/2026/07/02/actualite/sante/ebola-en-rdc-plus-de-200-guerisons-debola-enregistrees-selon-le-ministre"
 },
 {
  "as_of": null,
  "outbreak": true,
  "metric": "deaths",
  "value": 177,
  "geography": "national_drc",
  "count_type": "cumulative",
  "date": "2026-05-23",
  "source": "France24 French",
  "url": "https://www.france24.com/fr/%C3%A9missions/au-c%C5%93ur-de-l-info-l-invit%C3%A9/20260523-jean-kaseya-si-cette-maladie-%C3%A9tait-en-europe-ou-aux-etats-unis-on-aurait-d%C3%A9j%C3%A0-des-vaccins"
 },
 {
  "as_of": null,
  "outbreak": true,
  "metric": "suspected_cases",
  "value": 750,
  "geography": "national_drc",
  "count_type": "cumulative",
  "date": "2026-05-23",
  "source": "France24 French",
  "url": "https://www.france24.com/fr/%C3%A9missions/au-c%C5%93ur-de-l-info-l-invit%C3%A9/20260523-jean-kaseya-si-cette-maladie-%C3%A9tait-en-europe-ou-aux-etats-unis-on-aurait-d%C3%A9j%C3%A0-des-vaccins"
 },
 {
  "as_of": null,
  "outbreak": true,
  "metric": "deaths",
  "value": 500,
  "geography": "national_drc",
  "count_type": "cumulative",
  "date": "2026-07-06",
  "source": "Google News - DR Congo (en)",
  "url": "https://news.google.com/rss/articles/CBMimAFBVV95cUxPWXJaWWRvaThRakM4Skl5bDVvM2lQeHNVOF83cGgxUGtROUVPdDNGNm40UnE5aE1fbm56djNzSlBUVWJ6T0FGcGNrODN1d0J2azhfMmhsei1tV1lqem9BWWJUek1LQWJHaUQtb2JGSVc5OVBsczVSRlN4Z2dPa3pZeDAzbThOYmJJNTFiVVNscWxqZ1kyODlBTQ?oc=5"
 },
 {
  "as_of": null,
  "outbreak": true,
  "metric": "deaths",
  "value": 80,
  "geography": "national_drc",
  "count_type": "cumulative",
  "date": "2026-05-16",
  "source": "Japan Times",
  "url": "https://www.japantimes.co.jp/news/2026/05/16/world/ebola-africa-spread-aid-cuts/"
 },
 {
  "as_of": "2026-07-21",
  "outbreak": true,
  "metric": "total_cases",
  "value": 2400,
  "geography": "national_drc",
  "count_type": "cumulative",
  "date": "2026-07-21",
  "source": "Google News - RDC (fr)",
  "url": "https://news.google.com/rss/articles/CBMijgJBVV95cUxNME9mS1FtajlVT19nN2tZZENfbnE4UkFiTlN0VjdHQ0FxQjVTUTQ4NkRJYzBpUVJsVEpRSXFVQ0N3VzBGZHphaHZxaVRVV2luZDFTRzJocmNpLVpLb3FDcXpsdTBkazd3bnRyclc2S2FDVU9oNXh1SHhxRFNMTGJpZUV4NUdLZHVpQzlPMEVwZG1LMlVMMVVRVXZJaE9vYlY4UjFSbTZESndKc3VQaXM3N09GVkIyTGdqTVlRaTRDYUZxaW9WdnJOLW92TW03bGtxY2NyeURCTmlZdFZkYjRWZFloYXVwS1V3Rk9BYnQzVjhGVHUwOVB4VVNUY1I1RDg5UGVmMjdnRDhFMFJzZlE?oc=5"
 },
 {
  "as_of": "2026-07-21",
  "outbreak": true,
  "metric": "deaths",
  "value": 1000,
  "geography": "national_drc",
  "count_type": "cumulative",
  "date": "2026-07-21",
  "source": "Google News - RDC (fr)",
  "url": "https://news.google.com/rss/articles/CBMijgJBVV95cUxNME9mS1FtajlVT19nN2tZZENfbnE4UkFiTlN0VjdHQ0FxQjVTUTQ4NkRJYzBpUVJsVEpRSXFVQ0N3VzBGZHphaHZxaVRVV2luZDFTRzJocmNpLVpLb3FDcXpsdTBkazd3bnRyclc2S2FDVU9oNXh1SHhxRFNMTGJpZUV4NUdLZHVpQzlPMEVwZG1LMlVMMVVRVXZJaE9vYlY4UjFSbTZESndKc3VQaXM3N09GVkIyTGdqTVlRaTRDYUZxaW9WdnJOLW92TW03bGtxY2NyeURCTmlZdFZkYjRWZFloYXVwS1V3Rk9BYnQzVjhGVHUwOVB4VVNUY1I1RDg5UGVmMjdnRDhFMFJzZlE?oc=5"
 },
 {
  "metric": "deaths",
  "count_type": "cumulative",
  "geography": "cross_border_total",
  "value": 1000,
  "outbreak": true,
  "as_of": "2026-07-22",
  "date": "2026-07-22",
  "source": "Google News - RDC (fr)",
  "url": "2026-07-22T13:59:00#d0f116d93dd0"
 },
 {
  "as_of": "2026-07-12",
  "outbreak": true,
  "metric": "deaths",
  "value": 648,
  "geography": "national_drc",
  "count_type": "cumulative",
  "date": "2026-07-12",
  "source": "Google News - RDC (fr)",
  "url": "https://news.google.com/rss/articles/CBMiU0FVX3lxTFBhRUc4Nm5FS0EwVktUOThhNXlCazVuQ255VDBxUWg0R3JFSndzXzdGcWJWSjNqYmlEUlBoRXdNbWVFd3pkeUlLMm10UzliZmpoLUVV?oc=5"
 },
 {
  "as_of": null,
  "outbreak": true,
  "metric": "confirmed_cases",
  "value": 1274,
  "geography": "national_drc",
  "count_type": "cumulative",
  "date": "2026-06-29",
  "source": "South China Morning Post",
  "url": "https://www.scmp.com/news/world/africa/article/3358776/confirmed-ebola-cases-congo-1274-including-360-deaths?utm_source=rss_feed"
 },
 {
  "as_of": null,
  "outbreak": true,
  "metric": "deaths",
  "value": 360,
  "geography": "national_drc",
  "count_type": "cumulative",
  "date": "2026-06-29",
  "source": "South China Morning Post",
  "url": "https://www.scmp.com/news/world/africa/article/3358776/confirmed-ebola-cases-congo-1274-including-360-deaths?utm_source=rss_feed"
 },
 {
  "as_of": "2026-06-26",
  "outbreak": true,
  "metric": "recovered",
  "value": 148,
  "geography": "national_drc",
  "count_type": "cumulative",
  "date": "2026-06-29",
  "source": "South China Morning Post",
  "url": "https://www.scmp.com/news/world/africa/article/3358776/confirmed-ebola-cases-congo-1274-including-360-deaths?utm_source=rss_feed"
 },
 {
  "as_of": "2026-06-18",
  "outbreak": true,
  "metric": "recovered",
  "value": 80,
  "geography": "national_drc",
  "count_type": "cumulative",
  "date": "2026-06-29",
  "source": "South China Morning Post",
  "url": "https://www.scmp.com/news/world/africa/article/3358776/confirmed-ebola-cases-congo-1274-including-360-deaths?utm_source=rss_feed"
 },
 {
  "as_of": null,
  "outbreak": true,
  "metric": "deaths",
  "value": 400,
  "geography": "national_drc",
  "count_type": "cumulative",
  "date": "2026-07-02",
  "source": "Google News - DR Congo (en)",
  "url": "https://news.google.com/rss/articles/CBMirgFBVV95cUxORHdUdlNpNWpDUW0wUXljdnhBdC1YSl9IenZEbzVvLUlyeEg1aEtHcVAyWlRKT1RQOGdIamg2VmoxS3BTWm1uOVZDN19JXzkxTkRpQXFEX1J5dUt1RzVHQkh4alJPOTJJSEgzNEstaEpmOEtVYmR2b3M5a3QyVjFzS2EwZjZQY242MTl2MEVwc0owVUJob1VwUlMzX1Zkc1RxcndoRHNDS1kwcjFHSnc?oc=5"
 },
 {
  "metric": "confirmed_cases",
  "as_of": "2026-08-06",
  "outbreak": true,
  "geography": "national_drc",
  "value": 4000,
  "count_type": "cumulative",
  "date": "2026-08-06",
  "source": "AllAfrica DR Congo",
  "url": "https://allafrica.com/stories/202608060463.html"
 },
 {
  "geography": "national_drc",
  "metric": "total_cases",
  "value": 3200,
  "count_type": "cumulative",
  "as_of": "2026-07-30",
  "outbreak": true,
  "date": "2026-07-30",
  "source": "Google News - DR Congo (en)",
  "url": "2026-07-30T06:41:00#c545d21f8c90"
 },
 {
  "as_of": "2026-07-08",
  "outbreak": true,
  "metric": "deaths",
  "value": 520,
  "geography": "national_drc",
  "count_type": "cumulative",
  "date": "2026-07-08",
  "source": "Google News - DR Congo (en)",
  "url": "https://news.google.com/rss/articles/CBMikgFBVV95cUxNOVVBcFYwT1BpRVNsUnhCTFZUVzRYdjBFNFJqTnI2N3VVaEd0d0E1ZHpXS3Fkel9zbTI1bHVFOTc1OEZERlFnTlNMZkJmdGN4TDNhOUJxVElVUFNGTThEWV9rN29TS1U3SGl6Yll3VlFKNnBRWVp6YjUxVzhEZ2ZHTFRuNElkMXB4V2t5eGg1eHFEUdIBlwFBVV95cUxOSWVMQWZXUjBjdmR5RkVHeDNaR2ZtZmNYQnZkajl5LXAyd01fbTNPNXkzWEYwRnd1MXNaM0t1WDV2OXFoVS02NThOUG9aN0d1eXMwOExGS1BBYjZBampJWWJZZDVrR1VxNjlLdk5xd1pBSkNpV0liYmVvX1dPVFJpT21KZHFDazhReTUtd3U5X01KUjg2VXlR?oc=5"
 },
 {
  "as_of": "2026-07-17",
  "outbreak": true,
  "metric": "deaths",
  "value": 600,
  "geography": "national_drc",
  "count_type": "cumulative",
  "date": "2026-07-17",
  "source": "Google News - DR Congo (en)",
  "url": "https://news.google.com/rss/articles/CBMipwFBVV95cUxOVHk3TmxCVmVqLVM3aTlabDI2S09vU19sMWp0ZGxMd3NDMGU3WkN4a3ltdkFaRWUtVkdUenB2QTExZnBva0dPZDZkVXEwc1hlTTVGV095X1ZGSjZxWExrZlRyLTJjQkM4M2RPZFdOLVRXa0EwbFduTDhycDVhWW44NWczQnNFX0tXTmpmV01XOVJuVzR0NnljeWpHal8tdmZhajZvWEg3VQ?oc=5"
 },
 {
  "metric": "deaths",
  "value": 1000,
  "count_type": "cumulative",
  "as_of": "2026-07-25",
  "outbreak": true,
  "geography": "national_drc",
  "date": "2026-07-25",
  "source": "Google News - DR Congo (en)",
  "url": "2026-07-25T08:49:48#a8f4cb439abc"
 },
 {
  "as_of": "2026-08-03",
  "outbreak": true,
  "metric": "confirmed_cases",
  "value": 3700,
  "geography": "national_drc",
  "count_type": "cumulative",
  "date": "2026-08-03",
  "source": "Google News - RDC (fr)",
  "url": "https://news.google.com/rss/articles/CBMidkFVX3lxTFBLWTlfT0tsNWl4S3RtNUVpQVpDN3RwWmRBb3BGY3p3Tzkzc2QtWFhsYnRsNEVmNWw2Z0tKeGcxdHNsZkJ1RXlqT2FZazExTXVnREdLeGJ3ME53LVh0U2dRN3JidHFxdS1oYm1FcUx1NUZEaGpid3c?oc=5"
 },
 {
  "as_of": "2026-07-31",
  "outbreak": true,
  "metric": "deaths",
  "value": 1500,
  "geography": "national_drc",
  "count_type": "cumulative",
  "date": "2026-07-31",
  "source": "Google News - DR Congo (en)",
  "url": "https://news.google.com/rss/articles/CBMioAFBVV95cUxOSjJwcGdNSG5ydWNqUFRTRGhSMzVaaEhXczM2ZHhXNUhhTjRQQWRBV2NTODVlUXZ3Q3N2UFJUdUFfY1h0WXFVU2tGQjRld3dWbmlzcU82eTluVFJMTGJlWXN2MWdlMmtsU0sxMmthaEhyS0tJTWk5TWhXWHRoN3ZHTHpyNldWVTduOVliNGpYNEVIZjJsVzFHS09halU4TXNV?oc=5"
 },
 {
  "metric": "deaths",
  "count_type": "cumulative",
  "value": 2000,
  "geography": "national_drc",
  "as_of": null,
  "outbreak": true,
  "date": "2026-08-11",
  "source": "Google News - RDC (fr)",
  "url": "https://news.google.com/rss/articles/CBMi1wFBVV95cUxOUGZQakYyelhHYlY0bzduUzczNHNnZlB5R21CY1kzS0FRV2kzaFhaRTlISnNhbnBuZFZXU0MwWFowZURtUHZLME9tTWlEYm8zSU9lZ1B5bVcyZDZ3dEY3b2gxSC1HMV9Na3VMV2dmSHFWOHJqMkxFRUljZ2pQN1RNLTRyYlJCeXZQelhvN19EZXllN3JEcnEtcnFnSnZNWWxCU3BzaHRQSmlxa1ZtbFk3TTVDMnpUMmV6allNSDBWUWJQRjlfekFwcnh0N0FTU1B6Tko3X0dzaw?oc=5"
 },
 {
  "as_of": "2026-07-06",
  "outbreak": true,
  "metric": "deaths",
  "value": 500,
  "geography": "national_drc",
  "count_type": "cumulative",
  "date": "2026-07-06",
  "source": "Google News - RDC (fr)",
  "url": "https://news.google.com/rss/articles/CBMiywFBVV95cUxNaEYtX0Z1OWIxR0ZZV3M3NDBBY0E5Qk45eEZRMUY4M3o1WnZhX01hNWJNcU84LWdHUG1TV0RRN29OcXdOSUxDUW1fMWZrUmdyUVFENnpuN3FMeXZ5cENQem9BY1R6RVJEdzIyclBBQVE5Z1BVZ3VEdEZxYWtvai04ZmRiYm9VbGVEcFA3SjhPcGxsNkkwd0U3S1pHWWp5ZVpFSlZHT2lfZjZpTzZ4UlJGbUxpaGVEUFZFWGlPQ0QyU2pTRGk1LXZvY2JpVQ?oc=5"
 },
 {
  "value": 1000,
  "metric": "deaths",
  "as_of": null,
  "geography": "cross_border_total",
  "count_type": "cumulative",
  "outbreak": true,
  "date": "2026-07-22",
  "source": "Google News - RDC (fr)",
  "url": "2026-07-22T14:04:07#056fcfc692b1"
 },
 {
  "as_of": null,
  "outbreak": true,
  "metric": "deaths",
  "value": 91,
  "geography": "national_drc",
  "count_type": "cumulative",
  "date": "2026-05-19",
  "source": "France24 French",
  "url": "https://www.france24.com/fr/%C3%A9missions/journal-de-l-afrique/20260519-l-oms-alerte-sur-l-ampleur-de-l-%C3%A9pid%C3%A9mie-d-ebola-en-r%C3%A9publique-d%C3%A9mocratique-du-congo"
 },
 {
  "as_of": "2026-07-20",
  "outbreak": true,
  "metric": "deaths",
  "value": 930,
  "geography": "national_drc",
  "count_type": "cumulative",
  "date": "2026-07-20",
  "source": "Google News - DR Congo (en)",
  "url": "https://news.google.com/rss/articles/CBMihAFBVV95cUxONWxKT2xzQ3JtYWdCXzNLdE1jamNhblBYa0liS05HY3hWNnM4anhBWUhmUWVURVkxbTNVZ21rb0hKeF8xbHNBLW40aDJybWdoYjlycDVLdTdub0FoTENQYlF0QTBGS2VqbU9pcTNQVWI2aFRLZXB1cHRISXctVFF1dFNLODU?oc=5"
 },
 {
  "as_of": null,
  "outbreak": true,
  "metric": "deaths",
  "value": 500,
  "geography": "national_drc",
  "count_type": "cumulative",
  "date": "2026-07-07",
  "source": "Google News - RDC (fr)",
  "url": "https://news.google.com/rss/articles/CBMifEFVX3lxTFBHbkxRMVJkaldndGhUMVpkQXJmNTN0UnhlRWZpeENqWDk1RHc5RWhMYXd6Y0N3QXlGRjZhSlJ5YXFuRG9ZMnJPRFBJRDNKUjFKY3E0MUFmM0M5OGw1LWpPTDh3ZHAwOWxHQ2hmdU5NTG5DR1VPVmtwb2ttOTM?oc=5"
 },
 {
  "as_of": null,
  "outbreak": true,
  "metric": "total_cases",
  "value": 2400,
  "geography": "national_drc",
  "count_type": "cumulative",
  "date": "2026-07-21",
  "source": "Google News - DR Congo (en)",
  "url": "https://news.google.com/rss/articles/CBMirgFBVV95cUxQeXFZZlZ5ejlqSDRreG16eDdYblhOOGtxclNvLVBVWXI0Qnp0S09DVXJkWVI4R09NNy03Vlp1TnJWNE5fMjB3RXhvOXdvajQtWWR0ZV9EZ0NJRmNrb2daSGozd0JfWGx5T2hVOTB1bVBwUnBoa3ZtdkJUaS1JS2psN3lQOEN2QXJOQ1IzMEhHWERPdDFBVHRvbHN1azdaUjU5Q3lTdEtqOVNZVndRZ1E?oc=5"
 },
 {
  "as_of": "2026-07-05",
  "outbreak": true,
  "metric": "deaths",
  "value": 400,
  "geography": "national_drc",
  "count_type": "cumulative",
  "date": "2026-07-05",
  "source": "Google News - RDC (fr)",
  "url": "https://news.google.com/rss/articles/CBMizAFBVV95cUxQbTRkSGVvX3RoR256SEVkM3U3TjhTZS1uS2MtcjRoSkVwMTgtV3RfSUduNzJWUEJ5VHVDSzZiZ0FYWDA1TGRoUnUxVjdsZk9OZWltc1RxcGY5MWhyYTdxblhPbUlyNnRxWU5YYm5sSFpIWnRWU0xUbzEzcFRQWXg5bjdUS25uUEpjQlJORkZESldnMVpFQVdXajlZMmJaUnVsNjFJUlNBc1Z3RmhuRkJ3TFhEUUlUWVRQeVcyeHRvWlg3bElaNkN5MGp3aEI?oc=5"
 },
 {
  "as_of": "2026-07-23",
  "outbreak": true,
  "metric": "deaths",
  "value": 1000,
  "geography": "cross_border_total",
  "count_type": "cumulative",
  "date": "2026-07-23",
  "source": "Google News - RDC (fr)",
  "url": "https://news.google.com/rss/articles/CBMiogFBVV95cUxNUGx2WGJEeTNBVzVhbGZSYlhMLUlBZnplaWlqc0lpNnRVZWQ2Y3Y5VGtoM1AzYkotSHpfVGtBYTVnbW5fa1RlOEF6Z09LTGhyeXF4MjNsY3BJLTAxVHlRcTBONVBVb1E2dkdmb3pqSDJDbEJvdFd3WUtSUzFzR08yajdfZmhJRVNYYTAxSzloR3Zxa0w4SjRaVXE3LVJnNjZHaHc?oc=5"
 },
 {
  "count_type": "cumulative",
  "metric": "deaths",
  "geography": "national_drc",
  "value": 864,
  "as_of": "2026-07-19",
  "outbreak": true,
  "date": "2026-07-19",
  "source": "Google News - DR Congo (en)",
  "url": "2026-07-19T11:29:24#52b91bb715e9"
 },
 {
  "metric": "total_cases",
  "count_type": "cumulative",
  "geography": "national_drc",
  "as_of": "2026-07-19",
  "value": 2181,
  "outbreak": true,
  "date": "2026-07-19",
  "source": "Google News - DR Congo (en)",
  "url": "2026-07-19T11:29:24#52b91bb715e9"
 },
 {
  "as_of": null,
  "outbreak": true,
  "metric": "deaths",
  "value": 65,
  "geography": "subnational",
  "count_type": "cumulative",
  "date": "2026-05-15",
  "source": "BBC World",
  "url": "https://www.bbc.com/news/articles/cze2wpk7y76o?at_medium=RSS&at_campaign=rss"
 },
 {
  "as_of": null,
  "outbreak": true,
  "metric": "total_cases",
  "value": 246,
  "geography": "unclear",
  "count_type": "cumulative",
  "date": "2026-05-15",
  "source": "BBC World",
  "url": "https://www.bbc.com/news/articles/cze2wpk7y76o?at_medium=RSS&at_campaign=rss"
 },
 {
  "as_of": null,
  "outbreak": true,
  "metric": "confirmed_cases",
  "value": 116,
  "geography": "national_drc",
  "count_type": "cumulative",
  "date": "2026-06-30",
  "source": "Politico.cd",
  "url": "https://beto.cd/ebola-rdc-pourquoi-les-bilans-divergent-comment-les-lire/"
 },
 {
  "as_of": null,
  "outbreak": true,
  "metric": "total_cases",
  "value": 1000,
  "geography": "national_drc",
  "count_type": "cumulative",
  "date": "2026-06-30",
  "source": "Politico.cd",
  "url": "https://beto.cd/ebola-rdc-pourquoi-les-bilans-divergent-comment-les-lire/"
 },
 {
  "as_of": null,
  "outbreak": true,
  "metric": "deaths",
  "value": 200,
  "geography": "national_drc",
  "count_type": "cumulative",
  "date": "2026-06-18",
  "source": "Le Monde International",
  "url": "https://www.lemonde.fr/sante/article/2026/06/18/un-mois-apres-le-debut-de-l-epidemie-d-ebola-en-republique-democratique-du-congo-le-bilan-depasse-200-morts_6704568_1651302.html"
 },
 {
  "as_of": "2026-05-15",
  "outbreak": true,
  "metric": "confirmed_cases",
  "value": 875,
  "geography": "national_drc",
  "count_type": "cumulative",
  "date": "2026-06-18",
  "source": "Le Monde International",
  "url": "https://www.lemonde.fr/sante/article/2026/06/18/un-mois-apres-le-debut-de-l-epidemie-d-ebola-en-republique-democratique-du-congo-le-bilan-depasse-200-morts_6704568_1651302.html"
 },
 {
  "as_of": null,
  "outbreak": true,
  "metric": "total_cases",
  "value": 1000,
  "geography": "national_drc",
  "count_type": "cumulative",
  "date": "2026-06-23",
  "source": "Anadolu Agency",
  "url": "https://www.aa.com.tr/en/world/who-says-ebola-outbreak-in-congo-exceeds-1-000-cases-in-1st-month/3975466"
 },
 {
  "metric": "deaths",
  "count_type": "cumulative",
  "outbreak": true,
  "value": 1400,
  "geography": "national_drc",
  "as_of": "2026-07-29",
  "date": "2026-07-29",
  "source": "Google News - DR Congo (en)",
  "url": "2026-07-29T06:49:39#7505dd31d636"
 },
 {
  "as_of": null,
  "outbreak": true,
  "metric": "deaths",
  "value": 700,
  "geography": "subnational",
  "count_type": "cumulative",
  "date": "2026-07-16",
  "source": "Google News - DR Congo (en)",
  "url": "https://news.google.com/rss/articles/CBMitwFBVV95cUxOU05fOUYweHZTeDNGX3RwTDRNQ3RYVHRzM1hQaE41SEJYS1FqMlhCeGNEZjlvZzU2N3N3Ym9IRVA3RWc3NTJPVFZzZ1BiVzk5dTN2V3pYTGVNTEFpeWtmOVB3X3Atc0tLY3BYd1htc2lfTTFWbF9rTV9VYXFCdXpkYkNKdTYwSzRMU1BuNzRuY2pkTXEzdmR1V0FBLUt6b3Q5aVh2ZmRzdmg4OWVEWmZVNzMwcUhZQUU?oc=5"
 },
 {
  "as_of": "2026-07-11",
  "outbreak": true,
  "metric": "total_cases",
  "value": 1800,
  "geography": "national_drc",
  "count_type": "cumulative",
  "date": "2026-07-11",
  "source": "Google News - DR Congo (en)",
  "url": "https://news.google.com/rss/articles/CBMizgFBVV95cUxQTEsyZFQyb3d2OHRVSWlwaEJJYzdIbFhjU1VfdDhQRXdrYy1zLTZpTlF3djJuSWs0SzRmeG90UklxZHJibGlFSlhWYU1lWnE4a0pteDRILXhmVE4ycEJrNFBTa20xY1lqamFqelA0ZXZ5LXNrN096RHZENC1tTzJZUnZoUHBmNVQxZjhIQjZ2ek9LV2Rqdlg1MU9zS0gzUWxJbWl2SGVsNkFmMlBIMjdCbDBkZkZrZ3pOVUx1LXdVTHdWNlRtSUNvR0gxOGE5QdIBzgFBVV95cUxQTEsyZFQyb3d2OHRVSWlwaEJJYzdIbFhjU1VfdDhQRXdrYy1zLTZpTlF3djJuSWs0SzRmeG90UklxZHJibGlFSlhWYU1lWnE4a0pteDRILXhmVE4ycEJrNFBTa20xY1lqamFqelA0ZXZ5LXNrN096RHZENC1tTzJZUnZoUHBmNVQxZjhIQjZ2ek9LV2Rqdlg1MU9zS0gzUWxJbWl2SGVsNkFmMlBIMjdCbDBkZkZrZ3pOVUx1LXdVTHdWNlRtSUNvR0gxOGE5QQ?oc=5"
 },
 {
  "as_of": "2026-07-27",
  "geography": "national_drc",
  "count_type": "cumulative",
  "metric": "confirmed_cases",
  "outbreak": true,
  "value": 3200,
  "date": "2026-07-27",
  "source": "Google News - DR Congo (en)",
  "url": "2026-07-27T02:00:00#d49daf7b4ce8"
 },
 {
  "as_of": null,
  "outbreak": true,
  "metric": "deaths",
  "value": 200,
  "geography": "national_drc",
  "count_type": "cumulative",
  "date": "2026-05-25",
  "source": "AllAfrica Latest",
  "url": "https://allafrica.com/stories/202605250338.html"
 },
 {
  "value": 5000,
  "as_of": null,
  "count_type": "cumulative",
  "geography": "national_drc",
  "metric": "confirmed_cases",
  "outbreak": true,
  "date": "2026-08-19",
  "source": "Google News - RDC (fr)",
  "url": "https://news.google.com/rss/articles/CBMibEFVX3lxTE9rSDM4Tk1nYjJKMVA2UWpPZkdxSkNobHJjeHV0UERwTlV4eWhuOE1VbUJHMEpGVzM4Z0JpWFJ5eUpYN0JTY0JlQnI1MlFzcnhYakFvUWV4MGhkcGpscTluVnhPOTlVUkpzSjFkMA?oc=5"
 },
 {
  "as_of": "2026-06-30",
  "outbreak": true,
  "metric": "total_cases",
  "value": 1307,
  "geography": "national_drc",
  "count_type": "cumulative",
  "date": "2026-06-30",
  "source": "Google News - DR Congo (en)",
  "url": "https://news.google.com/rss/articles/CBMilgFBVV95cUxPSWxfdTE3dGRlQkxBTG4xSFJvWVVSV2dXbm5NTWZfMlZQb3haeEFGRUVqaGZrRHQxdkhSNU83cl9xZE5CR0ktSTd2QkhZMG5sYW1Ia2lsc0JodWc0R01UdTNTNXMwaXBobUctWkFpZkhDSlNtY2Y2bHpBelZoeElMSE1BUUd6Rl9WY1F6UkViWUpTUDZMMFE?oc=5"
 },
 {
  "as_of": null,
  "outbreak": true,
  "metric": "confirmed_cases",
  "value": 3000,
  "geography": "national_drc",
  "count_type": "cumulative",
  "date": "2026-07-27",
  "source": "Google News - RDC (fr)",
  "url": "https://news.google.com/rss/articles/CBMiO0FVX3lxTE1RdUlqNk5iekJMYkpfaVF5aGNJcVc5bm0wQlJScHk3WWlzRWxjZTY4d1RIbUR3ZGZhLTlZ?oc=5"
 },
 {
  "as_of": "2026-07-24",
  "outbreak": true,
  "metric": "deaths",
  "value": 1354,
  "geography": "national_drc",
  "count_type": "cumulative",
  "date": "2026-07-27",
  "source": "Google News - RDC (fr)",
  "url": "https://news.google.com/rss/articles/CBMiO0FVX3lxTE1RdUlqNk5iekJMYkpfaVF5aGNJcVc5bm0wQlJScHk3WWlzRWxjZTY4d1RIbUR3ZGZhLTlZ?oc=5"
 },
 {
  "value": 3300,
  "metric": "total_cases",
  "count_type": "cumulative",
  "geography": "national_drc",
  "as_of": "2026-07-30",
  "outbreak": true,
  "date": "2026-07-30",
  "source": "Google News - DR Congo (en)",
  "url": "2026-07-30T07:24:35#d32e4752ec01"
 },
 {
  "as_of": null,
  "outbreak": true,
  "metric": "deaths",
  "value": 177,
  "geography": "cross_border_total",
  "count_type": "cumulative",
  "date": "2026-05-25",
  "source": "AllAfrica Nigeria",
  "url": "https://allafrica.com/stories/202605250082.html"
 },
 {
  "as_of": null,
  "outbreak": true,
  "metric": "suspected_cases",
  "value": 700,
  "geography": "cross_border_total",
  "count_type": "cumulative",
  "date": "2026-05-25",
  "source": "AllAfrica Nigeria",
  "url": "https://allafrica.com/stories/202605250082.html"
 },
 {
  "as_of": "2026-07-13",
  "outbreak": true,
  "metric": "total_cases",
  "value": 1900,
  "geography": "national_drc",
  "count_type": "cumulative",
  "date": "2026-07-13",
  "source": "Google News - DR Congo (en)",
  "url": "https://news.google.com/rss/articles/CBMiWEFVX3lxTE1wQk93UW02U1lLVjd2aHgzd1c1MlBZS18yVEg4ZXpkdUxheGRoVl9PNVpwR1JLWnIxYnJnNktMOEtVR2xlTEIyUXFZRDEtQU5DUTFITDVxZjg?oc=5"
 },
 {
  "as_of": "2026-06-03",
  "outbreak": true,
  "metric": "confirmed_cases",
  "value": 359,
  "geography": "national_drc",
  "count_type": "cumulative",
  "date": "2026-06-03",
  "source": "Dawn Pakistan",
  "url": "https://www.dawn.com/news/2004961/ebola-had-big-head-start-but-response-catching-up-who"
 },
 {
  "as_of": "2026-06-03",
  "outbreak": true,
  "metric": "deaths",
  "value": 61,
  "geography": "national_drc",
  "count_type": "cumulative",
  "date": "2026-06-03",
  "source": "Dawn Pakistan",
  "url": "https://www.dawn.com/news/2004961/ebola-had-big-head-start-but-response-catching-up-who"
 },
 {
  "value": 4000,
  "as_of": "2026-08-06",
  "outbreak": true,
  "metric": "total_cases",
  "geography": "national_drc",
  "count_type": "cumulative",
  "date": "2026-08-06",
  "source": "Google News - DR Congo (en)",
  "url": "https://news.google.com/rss/articles/CBMifEFVX3lxTE5GVDlXdE02ZEpyZEtwNmlQWV84OC1kVF9pX0xPSG15NWxaSWJLS1hkNUQwUm9sbnhtcnR5Nm85SXhhZll5ZGNlN2VGdnE0MTA2MXlHc3VhT2g1Ujktb1ZtQlRXOEUwQjIwckZ0emFZTEVJeXFONFFYY00yaDY?oc=5"
 },
 {
  "geography": "national_drc",
  "value": 4449,
  "count_type": "cumulative",
  "as_of": null,
  "metric": "confirmed_cases",
  "outbreak": true,
  "date": "2026-08-12",
  "source": "Google News - DR Congo (en)",
  "url": "https://news.google.com/rss/articles/CBMisAFBVV95cUxOLWVOU3F5ZzI3cWk4UUh1MHdKVzVQMFptSXVDRUNIVjhnRmg5TUpYdk5KSVRWZEdVUEZKZXdJVF9zQkVTUXdCTGZpdFgtUG93OTdDWTNHWXZ2ZVkxMF9LQlpmSlRDNmpyT1JKRFNDSXIwdVh1Uk1LYU5zcS15alM3clFyOHFqZ1lsekRUT1RkS0ZrLUpub1pncVNWNzZMSmNvRkM2RzlEZ2NTMWpLRzhDeA?oc=5"
 },
 {
  "geography": "national_drc",
  "outbreak": true,
  "as_of": "2026-08-06",
  "value": 1800,
  "metric": "deaths",
  "count_type": "cumulative",
  "date": "2026-08-06",
  "source": "Al Jazeera English",
  "url": "https://www.aljazeera.com/news/2026/8/6/dr-congo-ebola-health-workers-protest-unpaid-wages-as-deaths-surpass-1800?traffic_source=rss"
 },
 {
  "as_of": null,
  "outbreak": true,
  "metric": "deaths",
  "value": 864,
  "geography": "national_drc",
  "count_type": "cumulative",
  "date": "2026-07-18",
  "source": "Google News - DR Congo (en)",
  "url": "https://news.google.com/rss/articles/CBMigwFBVV95cUxPZ1NoQmU2OUZGeWpMNGZpUGFadDYwSUg3UEtycWluLU5pZXBlLWxRbENMWE83anMyN2ktODNmaDhlZTVGM0RTYXhTY1ZoT0VKcy1TQ1MtRUpqSzFtZThhUUQyTmNQMDJ2R1lPZ3BtcVJ0aG05aHAwT2Q1SXNfRmRTTm8tQdIBiAFBVV95cUxPYUg4czI0QktNdVgxMXJncFA0TUhaT0Yzd0JBb2ZKVEtUY2s1S1RGd01RMGtUUXF0X2huRkphTkpqbnozOTZBZE82RGh0WHFyd3c4b0x5UmoyQ0RjX0ZiOW9lYlRxUm9xSzBZVDd0bEFqVW84Q3RYLWFOSWZnLXdWbUNJb0ZQSWpD?oc=5"
 },
 {
  "as_of": "2026-07-23",
  "outbreak": true,
  "metric": "deaths",
  "value": 1000,
  "geography": "national_drc",
  "count_type": "cumulative",
  "date": "2026-07-23",
  "source": "Google News - RDC (fr)",
  "url": "https://news.google.com/rss/articles/CBMiugFBVV95cUxPMmt6OF9zTXVOOTI4LUNSMkZOTERLSXVXWFBFMXV6WTBBNllTUEdmYXZ4djVoNU03TmdNVHkyRHlyQjBrM1F0dDl4YWo5d056T052UWI0d0dUTzFsNE8xR1BjMFY2SzFKTFRiS3pVYTA0dHR4T1k0eVVRUDVvRl9IQTJiaWpDSlVCTk15X0RiVGxyTDNYUDl6dTlJMUhPaExaSVh6ZG56Z1RyZkRoT2Q1YlFXd202cVRJSmc?oc=5"
 },
 {
  "as_of": "2026-07-27",
  "outbreak": true,
  "metric": "deaths",
  "value": 1400,
  "geography": "national_drc",
  "count_type": "cumulative",
  "date": "2026-07-27",
  "source": "Google News - DR Congo (en)",
  "url": "https://news.google.com/rss/articles/CBMikwFBVV95cUxPYlVUaEtsZGhLemgwZ0k0TFZoRUN1TW5hWTdQMUZjVm5JSmZOeWxXX21IQWQwdjY4V3VZaVN0VU9fMDFoNDBNMDNET3Uyd1cxZ3NWMW1rX0dzbFRXVC1FUlJmV1VCYkgwbTZ3X2NzejRicllvYXB0YmJIcXFlMnl4UmJuRTNEVnhMQ29YN1drdGZScDA?oc=5"
 },
 {
  "as_of": "2026-07-09",
  "outbreak": true,
  "metric": "deaths",
  "value": 600,
  "geography": "national_drc",
  "count_type": "cumulative",
  "date": "2026-07-09",
  "source": "Google News - DR Congo (en)",
  "url": "https://news.google.com/rss/articles/CBMinAFBVV95cUxNM0pUbUpZb0tqUFlCQS1Dd0N2dUlnX0lIUUFFaXVqUC1mSGdxcjNXTUZwQmdNQlE2RDRFdWNVeUh2a0xjLXdwYTdrRV9kYWZhMk5NRXJoV3VsVS1hNFZWa01QdW9hMHZtSkNhek9qZGJCWjRlY2hBNTByOF9wSDdnbG5PMVZ1UllOT3NtTURHSnV5c0lUaHVEVW93S2vSAZwBQVVfeXFMTTNKVG1KWW9LalBZQkEtQ3dDdnVJZ19JSFFBRWl1alAtZkhncXIzV01GcEJnTUJRNkQ0RXVjVXlIdmtMYy13cGE3a0VfZGFmYTJOTUVyaFd1bFUtYTRWVmtNUHVvYTB2bUpDYXpPamRiQlo0ZWNoQTUwcjhfcEg3Z2xuTzFWdVJZTk9zbU1ER0p1eXNJVGh1RFVvd0tr?oc=5"
 },
 {
  "geography": "national_drc",
  "outbreak": true,
  "metric": "total_cases",
  "count_type": "cumulative",
  "value": 3262,
  "as_of": "2026-07-28",
  "date": "2026-07-28",
  "source": "The Hindu",
  "url": "2026-07-28T16:53:53#b6bfc3e76d6f"
 },
 {
  "count_type": "cumulative",
  "geography": "national_drc",
  "outbreak": true,
  "value": 1437,
  "as_of": "2026-07-28",
  "metric": "deaths",
  "date": "2026-07-28",
  "source": "The Hindu",
  "url": "2026-07-28T16:53:53#b6bfc3e76d6f"
 },
 {
  "as_of": "2026-07-18",
  "outbreak": true,
  "metric": "total_cases",
  "value": 2181,
  "geography": "national_drc",
  "count_type": "cumulative",
  "date": "2026-07-18",
  "source": "Google News - RDC (fr)",
  "url": "https://news.google.com/rss/articles/CBMiU0FVX3lxTE91LU1wTXZGSnJtRnZacUppdUl0MTdUYjl1NzkzMnNsQW11QlJySnVCMml2cG0yeFptM2pmRkRjWDJleFpVVlJSSEExRDFvMnBUeW9Z?oc=5"
 },
 {
  "as_of": null,
  "outbreak": true,
  "metric": "total_cases",
  "value": 3000,
  "geography": "national_drc",
  "count_type": "cumulative",
  "date": "2026-07-26",
  "source": "Google News - DR Congo (en)",
  "url": "https://news.google.com/rss/articles/CBMivwFBVV95cUxQa1Y1dG9aQU1QSzU4eTE1MW1lZGd5VWQ2aFF2MlBlcTliNzlrRGQ4eUFXMTVNTzBsWGIyakZUOUpjV2FVUDF2RWxObkFNdGI1cnA2ckRpZzFyT0VHVk40QzA3LXNVUTFCVXlGRkE5YmJlQVVlY3k5SlFIa2l4Y1AzMTVWZks3QUVkRTFxaG1vMzFjaU0zV25fNDhia1J1Z1Z4NzFOZExLc3FCMnFKUkl5ZDNXVkh5cXJKTFpldlNPUQ?oc=5"
 },
 {
  "as_of": null,
  "outbreak": true,
  "metric": "deaths",
  "value": 1000,
  "geography": "national_drc",
  "count_type": "cumulative",
  "date": "2026-07-22",
  "source": "Google News - RDC (fr)",
  "url": "https://news.google.com/rss/articles/CBMiqwFBVV95cUxQZHNRVXc5SHlCZzd2MzBJOEdqNTUyRWZzc2hSUUVUNFVPYzRxdVdlbmMyb1lxZHJCekRVWnd0Y0tob05fbXNoODYwaVgtOVJWZlhXdEdkeDZNNk5OUk9FMENoM2wxdklmekFycEJ5TU9tNmJGT0ZZQ3pFU0Z1YjJRNXppSXJidXQyVkFDQmNtaUdOZ0N2QXdFd1dJcEw2NlZKY2x3OFhPWjRnR2M?oc=5"
 },
 {
  "as_of": "2026-07-26",
  "outbreak": true,
  "metric": "confirmed_cases",
  "value": 3000,
  "geography": "national_drc",
  "count_type": "cumulative",
  "date": "2026-07-26",
  "source": "Google News - RDC (fr)",
  "url": "https://news.google.com/rss/articles/CBMiU0FVX3lxTE5XaE1vdUtMSVZmNGhFWlRwOWpZb0cyczRNelhKVmppSnhOVUhWcmNNN3E4QzFaaGc3bFY5NmxnQnRRUGxZMG1sZzk3ekl3VzNHckJz?oc=5"
 },
 {
  "as_of": "2026-06-22",
  "outbreak": true,
  "metric": "confirmed_cases",
  "value": 1000,
  "geography": "national_drc",
  "count_type": "cumulative",
  "date": "2026-06-22",
  "source": "AllAfrica Latest",
  "url": "https://allafrica.com/stories/202606220512.html"
 },
 {
  "as_of": "2026-07-02",
  "outbreak": true,
  "metric": "total_cases",
  "value": 1406,
  "geography": "national_drc",
  "count_type": "cumulative",
  "date": "2026-07-02",
  "source": "Google News - DR Congo (en)",
  "url": "https://news.google.com/rss/articles/CBMihgFBVV95cUxPOFNwekhCSEVFSGRUSkFyenh5eXpsTlY4QTdSNW9kWHNTdF9SVmd0d3BsRTdKX1ptRzRLQXBBN3g5dGg1WHgzNGZzTjJIRkNuNWlwN3Z1aDZWemxBdWI1OTg2QWVra1V3SmFLUU5lOC1ZbzgzTGZ2YVVxOHA1TlM0TVhwV2NfZw?oc=5"
 },
 {
  "as_of": "2026-07-02",
  "outbreak": true,
  "metric": "deaths",
  "value": 438,
  "geography": "national_drc",
  "count_type": "cumulative",
  "date": "2026-07-02",
  "source": "Google News - DR Congo (en)",
  "url": "https://news.google.com/rss/articles/CBMihgFBVV95cUxPOFNwekhCSEVFSGRUSkFyenh5eXpsTlY4QTdSNW9kWHNTdF9SVmd0d3BsRTdKX1ptRzRLQXBBN3g5dGg1WHgzNGZzTjJIRkNuNWlwN3Z1aDZWemxBdWI1OTg2QWVra1V3SmFLUU5lOC1ZbzgzTGZ2YVVxOHA1TlM0TVhwV2NfZw?oc=5"
 },
 {
  "as_of": "2026-07-23",
  "outbreak": true,
  "metric": "deaths",
  "value": 1000,
  "geography": "national_drc",
  "count_type": "cumulative",
  "date": "2026-07-23",
  "source": "Google News - RDC (fr)",
  "url": "https://news.google.com/rss/articles/CBMilAFBVV95cUxQM1VQTUljbWJRajZwdGtSbXphbVk3N3dNdS0yNE1xZGtEX0wyYklGSUdkcVlLcWVFMkpudVF6aTVuU3VveTFHc3ZHV2JRWnliZVdJdzNWZTFkM3Y3Y1phenRnRDRBV3YwWmFQNEZPX1BnYWZ6YjVRWHpibFRwa253WjNkX25KV1htUjA3Umo5VXN3bkdo?oc=5"
 },
 {
  "as_of": "2026-06-01",
  "outbreak": true,
  "metric": "confirmed_cases",
  "value": 282,
  "geography": "national_drc",
  "count_type": "cumulative",
  "date": "2026-06-01",
  "source": "TASS English",
  "url": "https://tass.com/society/2139371"
 },
 {
  "as_of": "2026-06-01",
  "outbreak": true,
  "metric": "confirmed_cases",
  "value": 264,
  "geography": "subnational",
  "count_type": "cumulative",
  "date": "2026-06-01",
  "source": "TASS English",
  "url": "https://tass.com/society/2139371"
 },
 {
  "value": 4000,
  "as_of": null,
  "count_type": "cumulative",
  "geography": "national_drc",
  "metric": "confirmed_cases",
  "outbreak": true,
  "date": "2026-08-07",
  "source": "Google News - RDC (fr)",
  "url": "https://news.google.com/rss/articles/CBMiXEFVX3lxTE5FQ3RpMzNrcjA5T21Dbzk2ZXhFNHk2aklzcEZMR1dVWWxkdTVUQ3piaF9NVGkxOTh3WWllanNiYjA4U0s4eTktRjdvRDcxVHNLZ3g2eE91Zl9LT2x0?oc=5"
 },
 {
  "as_of": null,
  "outbreak": true,
  "metric": "deaths",
  "value": 1000,
  "geography": "national_drc",
  "count_type": "cumulative",
  "date": "2026-07-23",
  "source": "Google News - DR Congo (en)",
  "url": "https://news.google.com/rss/articles/CBMimgFBVV95cUxNX1RZdkh0RnVPMXJNMUpQaEhtYVk5VmJIa09IWnYxbkI0dEpPaUF1d09VcENkYkt6YTlxWlJ2THRfUHBaLWN6dEpFeVFmekxVTjZZelllMmFoZURmY0diNnBJZUhMUFRaSmhkRUozTEMtZmxjY2NZbzJ3aGFTSk4tYmFCT2pJMl93YWhXNS1ETDZQYlJ1YkdvNV930gGfAUFVX3lxTE9mRjU1TkczUVFhQ2JaWWRCTFlORy1mUDdyX3JvUC03OEpieFpfX0czODR4TWl4VzNRcTlfaUp5VEk0THE1QU56bFpjdnNCZGxJVmJXZEdkT3hSN1ByTlZWLUNFOEtyUkRDNmZrUkxmbFB5YUR5RzVxa3JVZ0dPaXcyaGpJS1FtS0tOaEs1d0Jlb1BoUjI3dGplMWY0UHFhMA?oc=5"
 },
 {
  "as_of": null,
  "outbreak": true,
  "metric": "new_cases",
  "value": 1000,
  "geography": "national_drc",
  "count_type": "new",
  "date": "2026-07-27",
  "source": "Google News - RDC (fr)",
  "url": "https://news.google.com/rss/articles/CBMizAFBVV95cUxNNDJmLW00S3pVbnVjdzZPbVRqUllZZzFUM0lpRmZfbmRKU0txbFVRY1dDeDdYSGRDZ2ppdzlLNG5UOEpRQklBWDJIWDBQbjY3SV9wRVFob25ETHRQTzlZa2s4bFJXR09PdGN3ZXVfU2h4TXVWaE5uVW84QnQ0MzVwZGtKR3VFUUg2Q19wSFVaS3d6dHBnR09MazA1bUJvNTJsY0FqMUcwUWFmNDIwZjNHcHEyOGMtcHJYUmJoNzR2OWdZY2hMNHZ5Vy1uM2Q?oc=5"
 },
 {
  "as_of": null,
  "outbreak": true,
  "metric": "deaths",
  "value": 1000,
  "geography": "national_drc",
  "count_type": "cumulative",
  "date": "2026-07-24",
  "source": "Google News - RDC (fr)",
  "url": "https://news.google.com/rss/articles/CBMiZkFVX3lxTE01bFFZa3RfYkl2eFNCN3lVNXg2aUxjdG1XYWd2TEZkZ0FXU3FYSnVqYlh6QThJNTlJallfaVEtSHpudmkycVFFLXV5TkI1SGpIMm5qZXBIeUkwSDlGLUZsZlVEQkdadw?oc=5"
 },
 {
  "count_type": "cumulative",
  "value": 2100,
  "geography": "national_drc",
  "metric": "deaths",
  "as_of": null,
  "outbreak": true,
  "date": "2026-08-14",
  "source": "Google News - RDC (fr)",
  "url": "https://news.google.com/rss/articles/CBMi1gFBVV95cUxNcDM5U3hFVXdMYmV4XzEtd3JoWkdOdWpNZl9aTUFMWGVSWDlEczJBcTNXVjhQM2s3UURsblVobGpPSjM2QnJXUDd6N0puSURPT2xnblNKcVRqNVkzUllpNWYzVDVDRFdIOXpEVnNXRldLd19DOWNCd21FeFhUUDhLTllwUk51OTYwY1o0TU43X2R1QWNaWHFpTUdMY2dYUzJKckQ1NjdyVkJucWtLcGpXVUdJSHRtOGxoS0s3MndTZE5EUmFrSmpGLU5RTDBXbF82NHdUeVlR0gHWAUFVX3lxTE1wMzlTeEVVd0xiZXhfMS13cmhaR051ak1mX1pNQUxYZVJYOURzMkFxM1dWOFAzazdRRGxuVWhsak9KMzZCcldQN3o3Sm5JRE9PbGduU0pxVGo1WTNSWWk1ZjNUNUNEV0g5ekRWc1dGV0t3X0M5Y0J3bUV4WFRQOEtOWXBSTnU5NjBjWjRNTjdfZHVBY1pYcWlNR0xjZ1hTMkpyRDU2N3JWQm5xa0twaldVR0lIdG04bGhLSzcyd1NkTkRSYWtKakYtTlFMMFdsXzY0d1R5WVE?oc=5"
 },
 {
  "outbreak": true,
  "as_of": null,
  "metric": "confirmed_cases",
  "count_type": "cumulative",
  "value": 4600,
  "geography": "national_drc",
  "date": "2026-08-14",
  "source": "Google News - RDC (fr)",
  "url": "https://news.google.com/rss/articles/CBMi1gFBVV95cUxNcDM5U3hFVXdMYmV4XzEtd3JoWkdOdWpNZl9aTUFMWGVSWDlEczJBcTNXVjhQM2s3UURsblVobGpPSjM2QnJXUDd6N0puSURPT2xnblNKcVRqNVkzUllpNWYzVDVDRFdIOXpEVnNXRldLd19DOWNCd21FeFhUUDhLTllwUk51OTYwY1o0TU43X2R1QWNaWHFpTUdMY2dYUzJKckQ1NjdyVkJucWtLcGpXVUdJSHRtOGxoS0s3MndTZE5EUmFrSmpGLU5RTDBXbF82NHdUeVlR0gHWAUFVX3lxTE1wMzlTeEVVd0xiZXhfMS13cmhaR051ak1mX1pNQUxYZVJYOURzMkFxM1dWOFAzazdRRGxuVWhsak9KMzZCcldQN3o3Sm5JRE9PbGduU0pxVGo1WTNSWWk1ZjNUNUNEV0g5ekRWc1dGV0t3X0M5Y0J3bUV4WFRQOEtOWXBSTnU5NjBjWjRNTjdfZHVBY1pYcWlNR0xjZ1hTMkpyRDU2N3JWQm5xa0twaldVR0lIdG04bGhLSzcyd1NkTkRSYWtKakYtTlFMMFdsXzY0d1R5WVE?oc=5"
 },
 {
  "as_of": null,
  "outbreak": true,
  "metric": "confirmed_cases",
  "value": 340,
  "geography": "cross_border_total",
  "count_type": "cumulative",
  "date": "2026-06-03",
  "source": "PBS NewsHour World",
  "url": "https://www.pbs.org/newshour/show/health-workers-struggle-to-contain-ebola-outbreak"
 },
 {
  "as_of": "2026-07-26",
  "outbreak": true,
  "metric": "total_cases",
  "value": 3200,
  "geography": "national_drc",
  "count_type": "cumulative",
  "date": "2026-07-28",
  "source": "AllAfrica DR Congo",
  "url": "https://allafrica.com/stories/202607280040.html"
 },
 {
  "as_of": "2026-07-26",
  "outbreak": true,
  "metric": "deaths",
  "value": 1405,
  "geography": "national_drc",
  "count_type": "cumulative",
  "date": "2026-07-28",
  "source": "AllAfrica DR Congo",
  "url": "https://allafrica.com/stories/202607280040.html"
 },
 {
  "as_of": "2026-07-26",
  "outbreak": true,
  "metric": "recovered",
  "value": 571,
  "geography": "national_drc",
  "count_type": "cumulative",
  "date": "2026-07-28",
  "source": "AllAfrica DR Congo",
  "url": "https://allafrica.com/stories/202607280040.html"
 },
 {
  "as_of": null,
  "outbreak": true,
  "metric": "deaths",
  "value": 500,
  "geography": "national_drc",
  "count_type": "cumulative",
  "date": "2026-07-07",
  "source": "Google News - RDC (fr)",
  "url": "https://news.google.com/rss/articles/CBMiV0FVX3lxTE5acTB3WmZDUUl0bFA2NW53OFlEZHQ0dWlGQXdxRk1XWGdaaHoyQ2phZUE2d3YtV0xjMjlpMnBqV28ta3p5aVRTMjlnMHZHZXhOTU0zWDZzaw?oc=5"
 },
 {
  "as_of": null,
  "outbreak": true,
  "metric": "total_cases",
  "value": 3000,
  "geography": "national_drc",
  "count_type": "cumulative",
  "date": "2026-07-26",
  "source": "Google News - DR Congo (en)",
  "url": "https://news.google.com/rss/articles/CBMijAFBVV95cUxQaVpGQUVBam5YWkZRS3d5MWJqbHkzWlJVT2M5T19teHFwRnZUN2dydjhpRDBfdFBzdTFHTC1CWjRhd25OTWs1XzdNNUh6RWt1dDFZUkEyQXlsM2hwQXNWX1Y4clJvOWpUbkx4b2lXcklRZ3p5alh3Y0w2M3JpSWhtdjBnYXBKZ1QweGxvRA?oc=5"
 },
 {
  "as_of": "2026-07-30",
  "outbreak": true,
  "metric": "deaths",
  "value": 1500,
  "geography": "national_drc",
  "count_type": "cumulative",
  "date": "2026-07-30",
  "source": "Google News - RDC (fr)",
  "url": "https://news.google.com/rss/articles/CBMinwFBVV95cUxPOGl0NUdSemNjNkEtRkZ4aU9NN0lsX0tfeENsU1VodnlUSmJOUHZPLVN4Z2pZbHhxcWpPMUpEeGFiYzE0OXowbktuRE1SMUV6dUlCd3VxTmFYaFBuX0VjYURlZXJkVnNVQms5eHVidWUtU0VxSHVLcmJMYncwVC02UlAwNlhieDk5Y0xGWWNqZ1ZUUmdtc3ZDdGlrS21EeHc?oc=5"
 },
 {
  "as_of": "2026-06-07",
  "outbreak": true,
  "metric": "confirmed_cases",
  "value": 515,
  "geography": "national_drc",
  "count_type": "cumulative",
  "date": "2026-06-07",
  "source": "Reuters Top News",
  "url": "https://news.google.com/rss/articles/CBMivgFBVV95cUxPeUhfMjJvVzQ0aGZzUFF1ZHRTTGJDMXpfS2xkWHkweUdQZ1dxRVBENlRBUGs2REVvR3UzQ01ISDRoZTBUZTlPN2tEM2tkeUFMNENnQzhHY255X0tDY25YTW1nMmt1XzRaVHlnWWhIQ00zbzltVjVjSUVIbGZvdHJ5QTRVVFNaX2Y5S0Vrdmc4alZaYzdqQ3dhcjRPQTZGNjFyajRONkpVcEU3Ul9qa2l3X19YX1NoYTVWRkFuRXF3?oc=5"
 },
 {
  "as_of": "2026-07-20",
  "outbreak": true,
  "metric": "deaths",
  "value": 900,
  "geography": "national_drc",
  "count_type": "cumulative",
  "date": "2026-07-20",
  "source": "Google News - RDC (fr)",
  "url": "https://news.google.com/rss/articles/CBMilwFBVV95cUxPMU1oS3RiSkRLRURKalBfaTViTU5HRlBEdWFET2xGTjlBcUZzWWZEUFdKaWJQUlRrTmpISzVIa1lRY2hOWkpZRllZbjB4alEweWVUT3B5OG5NUjk1elE2Mzk5OFpYRFROcFp4bDh0Y2pmcHhETFBhSHpFZ1JZZGItdjY1d1JFNl9uVHVaWVpZaFp1U0Q1UU84?oc=5"
 },
 {
  "as_of": "2026-05-31",
  "outbreak": true,
  "metric": "confirmed_cases",
  "value": 282,
  "geography": "national_drc",
  "count_type": "cumulative",
  "date": "2026-05-31",
  "source": "Reuters Top News",
  "url": "https://news.google.com/rss/articles/CBMivgFBVV95cUxNeXR4SDJ3SzNfOGotdWlvOElTRXRHZG9kSWF2bXRTOXZNXy0xQTZoQ09Pa0VyeHZ6bG9DWEVSNWV4dkFjZ0RwdlpzZ01HZkFuWkV2dmtlaVVjVGdYbFpaaWZGN0QxakNXdFZUMEVXT0MyRVVIdUE5enN6bng2VlRjdFB3Z3ZCWmM5VWFYeTNlS1YxeGtBajB0Zjl4QmpZeUtKdUFMc3JlYXJYOWpGMjAwakEwT25zU1c4QlZqQ05R?oc=5"
 },
 {
  "as_of": "2026-07-22",
  "value": 1000,
  "count_type": "cumulative",
  "metric": "deaths",
  "geography": "national_drc",
  "outbreak": true,
  "date": "2026-07-22",
  "source": "Google News - DR Congo (en)",
  "url": "2026-07-22T14:14:55#325402b46b4e"
 },
 {
  "as_of": "2026-07-23",
  "outbreak": true,
  "value": 1000,
  "metric": "deaths",
  "count_type": "cumulative",
  "geography": "national_drc",
  "date": "2026-07-23",
  "source": "Google News - RDC (fr)",
  "url": "2026-07-23T10:21:02#6a2e94396c5c"
 },
 {
  "as_of": "2026-05-25",
  "outbreak": true,
  "metric": "deaths",
  "value": 220,
  "geography": "cross_border_total",
  "count_type": "cumulative",
  "date": "2026-05-25",
  "source": "Euronews",
  "url": "http://www.euronews.com/my-europe/2026/05/25/who-chief-warns-ebola-outbreak-outpacing-us-as-deaths-hit-220"
 },
 {
  "as_of": null,
  "outbreak": true,
  "metric": "deaths",
  "value": 1000,
  "geography": "national_drc",
  "count_type": "cumulative",
  "date": "2026-07-23",
  "source": "Google News - DR Congo (en)",
  "url": "https://news.google.com/rss/articles/CBMilwFBVV95cUxPZzVGQ3A1VGpLRTA4OGxlcVNfLVdFUlZPZkRseEhkaDVqTVoxcGRtMURibGMwRUREVXNYbkMxUzRGQXZuVG1tVGV1UXhUQldVeXptUVBLa0I1RDlobnpORHduUzh0UnJwNndFRU9VU0c5aHlfNXcybTdmX2JSdlI5Rlo1Z0dhZnpQdWVXal9BYWdacVhrVklZ?oc=5"
 },
 {
  "geography": "national_drc",
  "as_of": "2026-08-05",
  "value": 1700,
  "count_type": "cumulative",
  "outbreak": true,
  "metric": "deaths",
  "date": "2026-08-05",
  "source": "Google News - RDC (fr)",
  "url": "https://news.google.com/rss/articles/CBMiugFBVV95cUxQSmd1Q0ZWeE1qMWpsQVFTVDVtaDhKZGRNRU1GLUdNaVhkOGt3a0ZmeEhIQXBRSXJ4dXFVY093cENER1BoOHV3YzZENS1ienhGeXl0MDFaRFBqY3NTRVRaaDF0S2tNQ3ptMUVOQkk5dllOOTZIaUVpcm16RFR2ajE0UzBsQ2paa0dTUHJidHpzb1R2M3NsaXdwRll3SS1ld2JkZXpBN2FjYkVoaWxPU29fclVYeVFlU2JnM2fSAboBQVVfeXFMUEpndUNGVnhNajFqbEFRU1Q1bWg4SmRkTUVNRi1HTWlYZDhrd2tGZnhISEFwUUlyeHVxVWNPd3BDREdQaDh1d2M2RDUtYnp4Rnl5dDAxWkRQamNzU0VUWmgxdEtrTUN6bTFFTkJJOXZZTjk2SGlFaXJtekRUdmoxNFMwbENqWmtHU1ByYnR6c29UdjNzbGl3cEZZd0ktZXdiZGV6QTdhY2JFaGlsT1NvX3JVWHlRZVNiZzNn?oc=5"
 },
 {
  "value": 2267,
  "geography": "national_drc",
  "metric": "confirmed_cases",
  "as_of": "2026-07-17",
  "outbreak": true,
  "count_type": "cumulative",
  "date": "2026-07-18",
  "source": "Politico.cd",
  "url": "2026-07-18T23:30:24#83f01f794f59"
 },
 {
  "value": 893,
  "metric": "deaths",
  "outbreak": true,
  "geography": "national_drc",
  "count_type": "cumulative",
  "as_of": "2026-07-17",
  "date": "2026-07-18",
  "source": "Politico.cd",
  "url": "2026-07-18T23:30:24#83f01f794f59"
 },
 {
  "metric": "confirmed_cases",
  "geography": "national_drc",
  "outbreak": true,
  "count_type": "new",
  "as_of": "2026-07-17",
  "value": 86,
  "date": "2026-07-18",
  "source": "Politico.cd",
  "url": "2026-07-18T23:30:24#83f01f794f59"
 },
 {
  "as_of": "2026-07-05",
  "outbreak": true,
  "metric": "confirmed_cases",
  "value": 300,
  "geography": "national_drc",
  "count_type": "cumulative",
  "date": "2026-07-05",
  "source": "Google News - RDC (fr)",
  "url": "https://news.google.com/rss/articles/CBMieEFVX3lxTE9JS1VkSXpac2xLR2U3dWVFVGtncExiLS1SMzVfQVYtdjBHUU9EZXA0dGNUUFg4M2xabmhzSGR1RlVhZnh5SzQ1OG05eVdIM0VKTUlSZVNSSDRMNDMxZEpqSkJxYkJWcEp1YjVlalVIMy1Xd0FrZ19yVQ?oc=5"
 },
 {
  "as_of": "2026-07-20",
  "outbreak": true,
  "metric": "deaths",
  "value": 930,
  "geography": "national_drc",
  "count_type": "cumulative",
  "date": "2026-07-20",
  "source": "Google News - RDC (fr)",
  "url": "https://news.google.com/rss/articles/CBMi1AFBVV95cUxPNVVFSXNoVGRtNC1uaUxGeGRMRVlvZ2ptYUxUVVFTU1JEY2ZpQ0VqamQ2TWFvR09DLUlyRVBGU2tfNVh4Sjk3ckJuY1ZDTE9VSEJGbmluQWRvSUN6SzZXVTdWeHl1NlRvaWRKWGtWN3ZjYnFJWHpIOVdvQUhxOVd3aWF1NlhyVm5NaDR1WWNtanlqQVdpTnNLWTdteTgxZHJ2VGotNXNhZXJ4bHVEemdsTVQxOWxRZVRHSmk1NmFIbTRRak9CWUFiRGdFTC1TcnM5bkl3MQ?oc=5"
 },
 {
  "as_of": null,
  "outbreak": true,
  "metric": "suspected_cases",
  "value": 200,
  "geography": "national_drc",
  "count_type": "unclear",
  "date": "2026-05-28",
  "source": "CNA Singapore",
  "url": "https://www.channelnewsasia.com/world/ebola-virus-congo-war-world-health-org-6145596"
 },
 {
  "as_of": null,
  "outbreak": true,
  "metric": "total_cases",
  "value": 2000,
  "geography": "national_drc",
  "count_type": "cumulative",
  "date": "2026-07-16",
  "source": "France24",
  "url": "https://www.france24.com/en/dr-congo-s-healthcare-workers-go-on-strike-as-ebola-epidemic-spreads"
 },
 {
  "as_of": null,
  "outbreak": true,
  "metric": "deaths",
  "value": 754,
  "geography": "national_drc",
  "count_type": "cumulative",
  "date": "2026-07-16",
  "source": "France24",
  "url": "https://www.france24.com/en/dr-congo-s-healthcare-workers-go-on-strike-as-ebola-epidemic-spreads"
 },
 {
  "as_of": "2026-05-16",
  "outbreak": true,
  "metric": "deaths",
  "value": 80,
  "geography": "national_drc",
  "count_type": "cumulative",
  "date": "2026-05-16",
  "source": "AP News",
  "url": "https://news.google.com/rss/articles/CBMiowFBVV95cUxPUXlQYzVuR3R5YnVkdHR3T29SY1lsZ0NubkNPZ0V0X2M1ZWp2WDdOWVNFVVRWT0loTmpjTHFIMjEtQlJ6ckZZU0RzMV8zZ0ZWUlprMGRYMlVOZmlxZl9LQ1pIS3V3dm5keXdZamdlX016NHoxeWJwaVJOWTZ2RFNvazVDc3lmejAxdFpxZ3BHZzVLaW9oLVQweE0zQlFNNXM4QjFv?oc=5"
 },
 {
  "geography": "national_drc",
  "outbreak": true,
  "count_type": "cumulative",
  "value": 2061,
  "as_of": null,
  "metric": "deaths",
  "date": "2026-08-12",
  "source": "Google News - RDC (fr)",
  "url": "https://news.google.com/rss/articles/CBMi6AFBVV95cUxNeF9OMmJLQmM1b092T01jZ3N1UVkyRGhlY2xfTDl3S0g2SmxxUlZKZ21jSDA5c0hfRXZlOFVLM09icGhpMnM3aE5hbnJNUW9GODlIVHZ5akNjOFFvY21MdlBSQ3lnTGhEV3VVNkJkQ2JCelNYR0tQX1BFSVBBZGZsVTdGSTY0OEZHQ0t5T0JfUkhLajZJNzRyRkpueURySW1JaWhfVUowWGxZSVRMcmZyQU1lTjNnTHZKTEh5ajVSMnU5cjdQY2tKQ1pzSGUxVFduRkVnLVdpMlBtSTEwN3k1S0hwYzZxd0h3?oc=5"
 },
 {
  "count_type": "cumulative",
  "outbreak": true,
  "geography": "national_drc",
  "metric": "total_cases",
  "as_of": "2026-07-27",
  "value": 3200,
  "date": "2026-07-27",
  "source": "Al Jazeera English",
  "url": "2026-07-27T01:59:02#08030f78a42e"
 },
 {
  "geography": "national_drc",
  "as_of": "2026-07-27",
  "outbreak": true,
  "metric": "deaths",
  "value": 1405,
  "count_type": "cumulative",
  "date": "2026-07-27",
  "source": "Al Jazeera English",
  "url": "2026-07-27T01:59:02#08030f78a42e"
 },
 {
  "as_of": null,
  "outbreak": true,
  "count_type": "new",
  "geography": "national_drc",
  "metric": "total_cases",
  "value": 1000,
  "date": "2026-07-27",
  "source": "Al Jazeera English",
  "url": "2026-07-27T01:59:02#08030f78a42e"
 },
 {
  "as_of": null,
  "outbreak": true,
  "metric": "deaths",
  "value": 930,
  "geography": "national_drc",
  "count_type": "cumulative",
  "date": "2026-07-20",
  "source": "Google News - DR Congo (en)",
  "url": "https://news.google.com/rss/articles/CBMiuwFBVV95cUxNUnNBMDFqc1lqcTB3bFFHYnAzc3E1U3FFMFRDYk5Pc1preURuOFMweUFDU2NZMnZoU1JpaHZORmlldmNzUE5RYXFZQ2o0bF8wSnJSUHdUS3NvcUw4VGU1ZXNKa1ZEa3VCck8wZU5BZ21NZnlqbGo2ZjVRUjkxaS10UG5aUXJaa1FEa3NmcVhrSjNnbk9xbFJYcGg5bnZ1bzdtZUh1UDdRd3RiZWZkRk9JdDZxQktJUm1nS1B3?oc=5"
 },
 {
  "as_of": "2026-07-11",
  "outbreak": true,
  "metric": "new_cases",
  "value": 43,
  "geography": "subnational",
  "count_type": "new",
  "date": "2026-07-12",
  "source": "Radio Okapi",
  "url": "https://www.radiookapi.net/2026/07/12/actualite/sante/ebola-43-nouveaux-cas-et-24-deces-enregistres-en-ituri-et-au-nord-kivu"
 },
 {
  "as_of": "2026-07-11",
  "outbreak": true,
  "metric": "deaths",
  "value": 24,
  "geography": "subnational",
  "count_type": "new",
  "date": "2026-07-12",
  "source": "Radio Okapi",
  "url": "https://www.radiookapi.net/2026/07/12/actualite/sante/ebola-43-nouveaux-cas-et-24-deces-enregistres-en-ituri-et-au-nord-kivu"
 },
 {
  "as_of": "2026-07-28",
  "value": 3262,
  "geography": "national_drc",
  "count_type": "cumulative",
  "metric": "confirmed_cases",
  "outbreak": true,
  "date": "2026-07-28",
  "source": "South China Morning Post",
  "url": "2026-07-28T12:25:32#53045df7ba9f"
 },
 {
  "count_type": "cumulative",
  "geography": "national_drc",
  "metric": "deaths",
  "as_of": "2026-07-28",
  "outbreak": true,
  "value": 1437,
  "date": "2026-07-28",
  "source": "South China Morning Post",
  "url": "2026-07-28T12:25:32#53045df7ba9f"
 },
 {
  "as_of": null,
  "outbreak": true,
  "metric": "total_cases",
  "value": 3200,
  "geography": "national_drc",
  "count_type": "cumulative",
  "date": "2026-07-28",
  "source": "Asharq Al-Awsat",
  "url": "https://english.aawsat.com/node/5300820"
 },
 {
  "as_of": null,
  "outbreak": true,
  "metric": "total_cases",
  "value": 2000,
  "geography": "national_drc",
  "count_type": "cumulative",
  "date": "2026-07-15",
  "source": "Google News - DR Congo (en)",
  "url": "https://news.google.com/rss/articles/CBMiqwFBVV95cUxNUExiLXFTb3VxVjdqd0xfNXlOblpFMlhKSTY3MF8xa3pNWlphcFEweXEtWjI5aXZGa1dnRTFaMTc0QW1KTDB1cGpSRktRaXgzOU1qNzVmNFJLX2lUX2puVTBKYzRqM2Q3eEY4UWQ1QWhkajFhTk9vanNhZHY4a280WWZuQUliSlVKdkdLZlZaeEFsTGRObExGRmg1MktvZkhDSHAwYnRtaXEwM2c?oc=5"
 },
 {
  "as_of": null,
  "outbreak": true,
  "metric": "total_cases",
  "value": 1000,
  "geography": "national_drc",
  "count_type": "cumulative",
  "date": "2026-06-23",
  "source": "Premium Times Nigeria",
  "url": "https://www.premiumtimesng.com/health/health-news/890081-ebola-cases-surpass-1000-as-death-toll-reaches-254-who.html"
 },
 {
  "as_of": null,
  "outbreak": true,
  "metric": "deaths",
  "value": 254,
  "geography": "national_drc",
  "count_type": "cumulative",
  "date": "2026-06-23",
  "source": "Premium Times Nigeria",
  "url": "https://www.premiumtimesng.com/health/health-news/890081-ebola-cases-surpass-1000-as-death-toll-reaches-254-who.html"
 },
 {
  "as_of": null,
  "outbreak": true,
  "count_type": "cumulative",
  "geography": "national_drc",
  "metric": "deaths",
  "value": 2500,
  "date": "2026-08-22",
  "source": "Google News - DR Congo (en)",
  "url": "https://news.google.com/rss/articles/CBMibEFVX3lxTE9femtqOGNCdk9Wa0hGUFpqRTZRaGhZdTF6QUJmdkdnYk1DdFE2elBtdHFWTFVWMzlYNHNBMmpIX05lMzZySnhxakc5MjFMR3Q0eEVJZVJ5OUxYOGh1cTBUWXB4aUt5NnpqaG4taw?oc=5"
 },
 {
  "as_of": null,
  "outbreak": true,
  "metric": "confirmed_cases",
  "value": 2000,
  "geography": "national_drc",
  "count_type": "cumulative",
  "date": "2026-07-15",
  "source": "Google News - DR Congo (en)",
  "url": "https://news.google.com/rss/articles/CBMiZkFVX3lxTE5SeDZVUGR2R09UQTRvOFNWbDg1OV9QMzVuVldVcHptQzVNNTRYeC00Qk5oRWNlckZwOFFZOTFJX29qZWNQd25XUEhTc1RFdGRVLXllUGxYbUpvVFhac2hBUkpHdVhaZ9IBXEFVX3lxTE9VRTlIRno0Y2o2N09KaGlMa0laczgydlRWNE44VU43WWlLV0ExTHNjYUtDRXJySGFWOXdkQmVJODluUjdsMnJ6NVd6TkIzSFJDVWk2YzVLMWZaV1BY?oc=5"
 },
 {
  "as_of": "2026-07-06",
  "outbreak": true,
  "metric": "deaths",
  "value": 500,
  "geography": "national_drc",
  "count_type": "cumulative",
  "date": "2026-07-06",
  "source": "Google News - RDC (fr)",
  "url": "https://news.google.com/rss/articles/CBMie0FVX3lxTE5RUXZXRENYdWpxcWVQVzBKMVBKWmtmWTY0NDE0NjNPaEw3OHE5UkI5aVJYd1J0WldSRnpqalM1REJFOEh4bWxRQy0tRF9PbFZHMzAtSnFQVWozOFpqMjU0M29ORXV0MHVkVWNlaWU3WV9uYlA1Q3IzTTRUYw?oc=5"
 },
 {
  "as_of": null,
  "outbreak": true,
  "metric": "recovered",
  "value": 1,
  "geography": "national_drc",
  "count_type": "cumulative",
  "date": "2026-05-29",
  "source": "Anadolu Agency",
  "url": "https://www.aa.com.tr/en/africa/who-expects-more-recoveries-after-1st-ebola-survivor-discharged-in-congo/3951146"
 },
 {
  "as_of": null,
  "outbreak": true,
  "metric": "deaths",
  "value": 400,
  "geography": "national_drc",
  "count_type": "cumulative",
  "date": "2026-07-03",
  "source": "Google News - DR Congo (en)",
  "url": "https://news.google.com/rss/articles/CBMi6wFBVV95cUxQT1FZWUV1aEdxZ2FmeDdwdEdqY1BoN3JqVDAwa1RjbmNZXzQ1WGhDdmpJUEExTHdZclhGY2lWdy13RDZlYjA4ZC00VkhHUEF6OEdJcENGYWQ2bXhBeElvczlQYjFhRFQ5Z292MnI0Z0xubDUzcTZlbTd3UUVDZzlvMXdxNGhaZGJVaFlsUlNjd1N2NV95blh6bTRsdk5lbHlOMDRkN3JyQnpzT3ZoRjdXMXp3UTNsbjlNWjJVc0xod21jU0N6cTJZbmRKQWhHaTV5MTRGNWpLZkthUU42b3dvVXQwMTBHMDQyWVI40gHwAUFVX3lxTE5hUi1QWk9zWmY5WWZqbHhGWkpESXJPdUgxTF9GbUd2VmNvV1gwYndMWng3Y0UwazdJb0oyeTY2VkNKWENONko5eTVadmJxVGpneE5SWDNhSlEwbV9tdFRPWlQ0S2FOaFJhMlhfaERabDhEZkdxeEdhc1B4WjgybGxYZ0hzX0dqNW43R2lseDdLaHZibXFCTHJPamRlU0xOaDNJX25SNUxlMUdvUWUtbEJTb0JwTzRRYUVOZFR1TW1kV0RKbEJvRWswVjR0V2VjRkJ5RGd3T0tfV203ampQdnF6NzQ3b1VRcHRJVk0ya2liag?oc=5"
 },
 {
  "metric": "confirmed_cases",
  "as_of": null,
  "geography": "national_drc",
  "value": 3874,
  "count_type": "cumulative",
  "outbreak": true,
  "date": "2026-08-06",
  "source": "France24 French",
  "url": "https://www.france24.com/fr/afrique/20260806-en-rd-congo-le-chef-de-l-oms-appelle-%C3%A0-intensifier-la-riposte-contre-ebola"
 },
 {
  "outbreak": true,
  "value": 1751,
  "metric": "deaths",
  "count_type": "cumulative",
  "as_of": null,
  "geography": "national_drc",
  "date": "2026-08-06",
  "source": "France24 French",
  "url": "https://www.france24.com/fr/afrique/20260806-en-rd-congo-le-chef-de-l-oms-appelle-%C3%A0-intensifier-la-riposte-contre-ebola"
 },
 {
  "as_of": "2026-07-27",
  "outbreak": true,
  "metric": "deaths",
  "value": 1405,
  "geography": "national_drc",
  "count_type": "cumulative",
  "date": "2026-07-27",
  "source": "Google News - RDC (fr)",
  "url": "https://news.google.com/rss/articles/CBMi0wFBVV95cUxOS1o0RGN0a0lybHdwTFNiSmFhS012WXBJN045cUU2OFlkd2NMaDYwTWNLNFpGbWYtNldFRXpzd1F4Q19TNm5kZ3lDaVNkU2JDM3hzVzMtd0tnS21FTVp5ejA0bWY5OThjaW9haVplakNTZW95RkZ3WnF3VjF4Skd5MzQxNXRwby1xZ1JiNUhqdEFkMFdvQkFyOGNYZGR6T3hrdDBSVXN5OWJuY2RHNFhkbjd0Ym8tNERJNVZINFhLWlVGd0NKNTUyTjJ0RUdCaktBcVBv?oc=5"
 },
 {
  "as_of": "2026-07-01",
  "outbreak": true,
  "metric": "confirmed_cases",
  "value": 1333,
  "geography": "national_drc",
  "count_type": "cumulative",
  "date": "2026-07-01",
  "source": "The Hindu",
  "url": "https://www.thehindu.com/news/international/congo-says-number-of-confirmed-ebola-cases-rises-to-1333/article71168418.ece"
 },
 {
  "as_of": null,
  "outbreak": true,
  "metric": "total_cases",
  "value": 3600,
  "geography": "national_drc",
  "count_type": "cumulative",
  "date": "2026-08-01",
  "source": "Google News - DR Congo (en)",
  "url": "https://news.google.com/rss/articles/CBMifkFVX3lxTE9Dcm9EakRCTkZRbjdOSjRwTjAwWTVkU1NENFdkd1E0bjNkd0duMzd1OXZ0M1lxcDdmQTRDTUZObVdDMDhGNi13S0NuRnJZZjVPcVR1dUp3NTBqNmtSSDRkREVQcmRxU1M0OWdCdlZTR2JSdmwxVHNqNHBxcHVqQQ?oc=5"
 },
 {
  "count_type": "cumulative",
  "metric": "deaths",
  "as_of": null,
  "value": 1000,
  "geography": "national_drc",
  "outbreak": true,
  "date": "2026-07-23",
  "source": "Google News - RDC (fr)",
  "url": "2026-07-23T17:36:29#3146fb278988"
 },
 {
  "as_of": "2026-07-06",
  "outbreak": true,
  "metric": "confirmed_cases",
  "value": 1561,
  "geography": "national_drc",
  "count_type": "cumulative",
  "date": "2026-07-06",
  "source": "Google News - DR Congo (en)",
  "url": "https://news.google.com/rss/articles/CBMigAFBVV95cUxPalM3aVA3dW1ILTFQVU0zVF9UdWNfMElmYmdnX0Vwdk9oQlVoenh1UnB1WXJUSVA3ZnZsX21ySl9fQkU4WGFFTFpnMjFtNFpJSDlmbmtKOUxyUWxydjJLVGJacml3a2YxdzJLSGtIejg4YmlVdy1ES2x1elB6UkRyNg?oc=5"
 },
 {
  "as_of": "2026-07-06",
  "outbreak": true,
  "metric": "deaths",
  "value": 506,
  "geography": "national_drc",
  "count_type": "cumulative",
  "date": "2026-07-06",
  "source": "Google News - DR Congo (en)",
  "url": "https://news.google.com/rss/articles/CBMigAFBVV95cUxPalM3aVA3dW1ILTFQVU0zVF9UdWNfMElmYmdnX0Vwdk9oQlVoenh1UnB1WXJUSVA3ZnZsX21ySl9fQkU4WGFFTFpnMjFtNFpJSDlmbmtKOUxyUWxydjJLVGJacml3a2YxdzJLSGtIejg4YmlVdy1ES2x1elB6UkRyNg?oc=5"
 },
 {
  "geography": "national_drc",
  "value": 864,
  "outbreak": true,
  "count_type": "cumulative",
  "as_of": "2026-07-18",
  "metric": "deaths",
  "date": "2026-07-18",
  "source": "Google News - DR Congo (en)",
  "url": "2026-07-18T12:08:29#4267168266cf"
 },
 {
  "as_of": null,
  "outbreak": true,
  "metric": "deaths",
  "value": 1300,
  "geography": "national_drc",
  "count_type": "cumulative",
  "date": "2026-07-26",
  "source": "Google News - DR Congo (en)",
  "url": "https://news.google.com/rss/articles/CBMieEFVX3lxTE95QlpoWUxES0s2NGtkQ1owZmtudEU1SzFsSVJibXVzaFdGdzVkWnc1aExDYUNIWnF3NUpCSWlNZzhWNXBVbU9fOFlpNDlHXzNiUHhoWkk1Z0FRcEtDSjcwX1ZpYm5WdUVZMXJlRXgtemhWNExOYllCVA?oc=5"
 },
 {
  "as_of": null,
  "outbreak": true,
  "metric": "deaths",
  "value": 1405,
  "geography": "national_drc",
  "count_type": "cumulative",
  "date": "2026-07-27",
  "source": "Google News - DR Congo (en)",
  "url": "https://news.google.com/rss/articles/CBMid0FVX3lxTE5xeXRqcU13OXVvVUtxQUZITFMyVmIyOHYxT3NQZEZud1lvXzFwUDFpQlpBdzNoaGU0VUk0XzZFUXd1TG5YV1hRQVh5WGlHNkVqT2ZNWHowVG9DREF2MEptTlhRZktIQmJ5LTlVVjhxUW9ubFVneXlR?oc=5"
 },
 {
  "as_of": "2026-07-22",
  "outbreak": true,
  "metric": "deaths",
  "value": 1000,
  "geography": "cross_border_total",
  "count_type": "cumulative",
  "date": "2026-07-22",
  "source": "Google News - RDC (fr)",
  "url": "https://news.google.com/rss/articles/CBMiwAFBVV95cUxOQmxJY2ZRMmhwLXhwWkQ4TTZPa05JcmxiM1d0cFEzQ1ZPczY4RktiRTBFOUtESjlxeTdlZkpydGhPSnVoVktFUnFKbE91SlhlWXh5Sl9xUm5OTzRaVnc3VE92aWEwMDRyYU9wblJnbGRCdXl2ZFlHTXdTVk9IcUt6UHhqZFNVUkFkZXBxUTIwNTYzb2tzN1J1bjhfRHMzRERfYTg5UVdFOW1RaHcxTWtuMFlLWndoVHlxNUZ1ZWtsNW8?oc=5"
 },
 {
  "geography": "subnational",
  "metric": "confirmed_cases",
  "as_of": "2026-07-18",
  "outbreak": true,
  "count_type": "new",
  "value": 32,
  "date": "2026-07-18",
  "source": "Actualité.cd",
  "url": "2026-07-18T13:42:02#5b23f540ba9c"
 },
 {
  "geography": "national_drc",
  "outbreak": true,
  "metric": "vaccinated",
  "value": 70000,
  "count_type": "unclear",
  "as_of": null,
  "date": "2026-08-20",
  "source": "Google News - RDC (fr)",
  "url": "https://news.google.com/rss/articles/CBMi2AFBVV95cUxOVkp2MFpXNUxONDVBZzZQWWd5V2xLVjM1NHhKeWEzN2JrSzNISk1odW42b2d5VXhKNjhyQlZMVFhKYmtxa1YtbVU1XzVRYXZrVFhGQS1SWHJkLTBXa212LTNDMmQ1TTVGQ0F5SWhnb09MdzhnenJVNWhIaTRtNklxTFpUbXlsSWxXdjU3YlhLZldiZC0wcGtUUjJrNjVLM1lITkNQNnhJcnF2Vk1FcC1KczdOQ0Vpb3pjX3pzWXRLM3pmSzN6Zm80MnplTkNzZ3h4QWhMY3hLNng?oc=5"
 },
 {
  "as_of": "2026-07-22",
  "outbreak": true,
  "metric": "total_cases",
  "geography": "national_drc",
  "count_type": "cumulative",
  "value": 2400,
  "date": "2026-07-22",
  "source": "Google News - DR Congo (en)",
  "url": "2026-07-22T07:35:21#fed877b8e76d"
 },
 {
  "as_of": null,
  "outbreak": true,
  "metric": "deaths",
  "value": 80,
  "geography": "national_drc",
  "count_type": "cumulative",
  "date": "2026-05-17",
  "source": "France24 Arabic",
  "url": "https://www.france24.com/ar/%D9%81%D9%8A%D8%AF%D9%8A%D9%88/20260517-%D9%85%D9%86%D8%B8%D9%85%D8%A9-%D8%A7%D9%84%D8%B5%D8%AD%D8%A9-%D8%A7%D9%84%D8%B9%D8%A7%D9%84%D9%85%D9%8A%D8%A9-%D8%AA%D9%8F%D8%B9%D9%84%D9%86-%D8%AD%D8%A7%D9%84%D8%A9-%D8%B7%D9%88%D8%A7%D8%B1%D8%A6-%D8%B5%D8%AD%D9%8A%D8%A9-%D8%A5%D8%AB%D8%B1-%D8%AA%D9%81%D8%B4%D9%8A-%D8%A5%D9%8A%D8%A8%D9%88%D9%84%D8%A7-%D9%81%D9%8A-%D8%A7%D9%84%D9%83%D9%88%D9%86%D8%BA%D9%88-%D8%A7%D9%84%D8%AF%D9%8A%D9%85%D9%82%D8%B1%D8%A7%D8%B7%D9%8A%D8%A9"
 },
 {
  "as_of": "2026-05-16",
  "outbreak": true,
  "metric": "deaths",
  "value": 88,
  "geography": "national_drc",
  "count_type": "cumulative",
  "date": "2026-05-17",
  "source": "France24 Arabic",
  "url": "https://www.france24.com/ar/%D9%81%D9%8A%D8%AF%D9%8A%D9%88/20260517-%D9%85%D9%86%D8%B8%D9%85%D8%A9-%D8%A7%D9%84%D8%B5%D8%AD%D8%A9-%D8%A7%D9%84%D8%B9%D8%A7%D9%84%D9%85%D9%8A%D8%A9-%D8%AA%D9%8F%D8%B9%D9%84%D9%86-%D8%AD%D8%A7%D9%84%D8%A9-%D8%B7%D9%88%D8%A7%D8%B1%D8%A6-%D8%B5%D8%AD%D9%8A%D8%A9-%D8%A5%D8%AB%D8%B1-%D8%AA%D9%81%D8%B4%D9%8A-%D8%A5%D9%8A%D8%A8%D9%88%D9%84%D8%A7-%D9%81%D9%8A-%D8%A7%D9%84%D9%83%D9%88%D9%86%D8%BA%D9%88-%D8%A7%D9%84%D8%AF%D9%8A%D9%85%D9%82%D8%B1%D8%A7%D8%B7%D9%8A%D8%A9"
 },
 {
  "as_of": "2026-05-16",
  "outbreak": true,
  "metric": "suspected_cases",
  "value": 336,
  "geography": "national_drc",
  "count_type": "cumulative",
  "date": "2026-05-17",
  "source": "France24 Arabic",
  "url": "https://www.france24.com/ar/%D9%81%D9%8A%D8%AF%D9%8A%D9%88/20260517-%D9%85%D9%86%D8%B8%D9%85%D8%A9-%D8%A7%D9%84%D8%B5%D8%AD%D8%A9-%D8%A7%D9%84%D8%B9%D8%A7%D9%84%D9%85%D9%8A%D8%A9-%D8%AA%D9%8F%D8%B9%D9%84%D9%86-%D8%AD%D8%A7%D9%84%D8%A9-%D8%B7%D9%88%D8%A7%D8%B1%D8%A6-%D8%B5%D8%AD%D9%8A%D8%A9-%D8%A5%D8%AB%D8%B1-%D8%AA%D9%81%D8%B4%D9%8A-%D8%A5%D9%8A%D8%A8%D9%88%D9%84%D8%A7-%D9%81%D9%8A-%D8%A7%D9%84%D9%83%D9%88%D9%86%D8%BA%D9%88-%D8%A7%D9%84%D8%AF%D9%8A%D9%85%D9%82%D8%B1%D8%A7%D8%B7%D9%8A%D8%A9"
 },
 {
  "as_of": "2026-07-17",
  "value": 600,
  "metric": "deaths",
  "outbreak": true,
  "count_type": "cumulative",
  "geography": "national_drc",
  "date": "2026-07-17",
  "source": "Google News - DR Congo (en)",
  "url": "2026-07-17T03:30:06#55274092fe79"
 },
 {
  "as_of": null,
  "metric": "deaths",
  "geography": "national_drc",
  "outbreak": true,
  "value": 2500,
  "count_type": "cumulative",
  "date": "2026-08-22",
  "source": "Google News - DR Congo (en)",
  "url": "https://news.google.com/rss/articles/CBMipwFBVV95cUxPRGlyRURDQXBPNVctSHR6MFdfUnJQejl5Z3AtMUNMczB1b2pMZUNVRUdHdE5XVl9saUt2OEI5S2ZNR0tmSG9aRjh3Mk0wSEs5QTVQa1YwTUgzS1JlTkJ5akVKb3JadURDS3RudlBIcXhtR1phN1B0THpRUUtBc191NmYwWlZKNHdTdkIyWEhXMGxHWGZOVVhJQzFOVDZmYk5fSzNBQzlhTQ?oc=5"
 },
 {
  "geography": "national_drc",
  "metric": "confirmed_cases",
  "outbreak": true,
  "as_of": null,
  "value": 5000,
  "count_type": "cumulative",
  "date": "2026-08-20",
  "source": "Google News - DR Congo (en)",
  "url": "https://news.google.com/rss/articles/CBMijwFBVV95cUxQM0l6TkRuQ21MVXJrTU5FUzRmWUVJLTNRVTNtSHlNNDdLTVM5dXRjNWo5SmoySUpaYWNzUjd2RXlodVlreXpDZzFRb0hHX29sbmJHQ2FDQVJyMm5nV203aHM3TEg1c2t2NDBIU0NCSjRUUkoyQzZNc2dpMGlZWmZKUnJvdnpibEZZOHMwa2hTQdIBjwFBVV95cUxQM0l6TkRuQ21MVXJrTU5FUzRmWUVJLTNRVTNtSHlNNDdLTVM5dXRjNWo5SmoySUpaYWNzUjd2RXlodVlreXpDZzFRb0hHX29sbmJHQ2FDQVJyMm5nV203aHM3TEg1c2t2NDBIU0NCSjRUUkoyQzZNc2dpMGlZWmZKUnJvdnpibEZZOHMwa2hTQQ?oc=5"
 },
 {
  "geography": "national_drc",
  "metric": "deaths",
  "count_type": "cumulative",
  "value": 1000,
  "as_of": "2026-07-23",
  "outbreak": true,
  "date": "2026-07-23",
  "source": "Google News - DR Congo (en)",
  "url": "2026-07-23T11:06:23#824d8428b7a5"
 },
 {
  "as_of": "2026-07-06",
  "outbreak": true,
  "metric": "deaths",
  "value": 500,
  "geography": "national_drc",
  "count_type": "cumulative",
  "date": "2026-07-06",
  "source": "Google News - RDC (fr)",
  "url": "https://news.google.com/rss/articles/CBMi8wFBVV95cUxNekhvTEJRbXhWUmp3X1JLd3dfZ3B5V29UcXVCQjBkWlZsT3RkdnlYU3BZdGZEV2g1c3dwQy1WYUZIWURETlhyWU1MX0V3RlREN1JtRFNSSkZLNEtRNmxXaUxoVnZaN3BfcXRnTDlzU3hxRlpCM1FvVTFnLWlvS3ZMLWFpdThDd2ZjNDlEd3dJZE0xMnpNSWVBUkc2YUtCbEwyeFpCR3B3N1k4YUlsVEd1dnBXWUpzQWhHZVI0a2hXOGxmc0Z1RFZWT1JLbmhHVllrcEpTRUVidVpXZ2dRb3RVbFp3Zm1seWNaQmZKSXFqdUZvUlE?oc=5"
 },
 {
  "as_of": null,
  "outbreak": true,
  "metric": "health_worker_cases",
  "value": 80,
  "geography": "national_drc",
  "count_type": "cumulative",
  "date": "2026-06-30",
  "source": "Politico.cd",
  "url": "https://beto.cd/ebola-rdc-soignants-premieres-victimes-sentinelles/"
 },
 {
  "as_of": "2026-07-08",
  "outbreak": true,
  "metric": "confirmed_cases",
  "value": 1700,
  "geography": "national_drc",
  "count_type": "cumulative",
  "date": "2026-07-08",
  "source": "Google News - DR Congo (en)",
  "url": "https://news.google.com/rss/articles/CBMiygFBVV95cUxPVlE0MUN2enNlY2g1NWZqLWFUOGgtaTFYeE9uX0dHb0xaWEJCMTlmcU9oQk1rY2xZNUN0YTh2LWNIaEoySUJKZlZVcjJJY3Y4WTN3bUNHNXY3bWVPZ01OVnVvYlBIbzB6eFhkU0QzcDlKTS1iQU1CVFRyaGRHU0RKZW1wQWJUOWVTTk15dHgtSnM1U1FVWHJIbFAtLXBkRU9Da0I0RzlFMlhfM3FhMGJiYll6X2lNU2ExaWgxLWNHdTlCV2ZkSGZ2VHBB?oc=5"
 },
 {
  "as_of": "2026-05-25",
  "outbreak": true,
  "metric": "suspected_cases",
  "value": 900,
  "geography": "national_drc",
  "count_type": "cumulative",
  "date": "2026-05-25",
  "source": "RFI English",
  "url": "https://www.rfi.fr/en/africa/20260525-suspected-ebola-cases-top-900-in-drc-as-epidemic-spreads-warns-who-chief"
 },
 {
  "as_of": "2026-05-25",
  "outbreak": true,
  "metric": "confirmed_cases",
  "value": 101,
  "geography": "national_drc",
  "count_type": "cumulative",
  "date": "2026-05-25",
  "source": "RFI English",
  "url": "https://www.rfi.fr/en/africa/20260525-suspected-ebola-cases-top-900-in-drc-as-epidemic-spreads-warns-who-chief"
 },
 {
  "as_of": "2026-07-26",
  "outbreak": true,
  "metric": "confirmed_cases",
  "value": 3000,
  "geography": "national_drc",
  "count_type": "cumulative",
  "date": "2026-07-26",
  "source": "Google News - DR Congo (en)",
  "url": "https://news.google.com/rss/articles/CBMisgFBVV95cUxPb2tvX0hWNGd2aHVlU1FDT1RadVBIVS1JbS1DSU1ueEh1YV95ZFQzQmx0SzRXOThleHMwcEl6eFdQZWZSRDh1ZDRUdUk3SktmaGhOeWJjeVFnWWxwR1JOeUxjakxGRC14cjl0VFZoUjBLZUJwRHZVMk9NaGpaUGw3NFQ5bk1wQm9ZZFRQVFhpaUE1MkRaSWZ3SjVWOUl6bjV0Yll2ZWYyTlBtZUNLNXBxQWNn?oc=5"
 },
 {
  "as_of": null,
  "outbreak": true,
  "metric": "deaths",
  "value": 1000,
  "geography": "national_drc",
  "count_type": "cumulative",
  "date": "2026-07-23",
  "source": "Al Jazeera English",
  "url": "https://www.aljazeera.com/video/newsfeed/2026/7/23/ebola-death-toll-in-dr-congo-surpasses-1000?traffic_source=rss"
 },
 {
  "as_of": null,
  "outbreak": true,
  "metric": "confirmed_cases",
  "value": 282,
  "geography": "national_drc",
  "count_type": "cumulative",
  "date": "2026-06-01",
  "source": "France24 Arabic",
  "url": "https://www.france24.com/ar/%D9%81%D9%8A%D8%AF%D9%8A%D9%88/20260601-%D8%A7%D9%84%D8%A8%D8%B1%D8%A7%D8%B2%D9%8A%D9%84-%D8%AA%D8%B9%D8%B2%D9%84-%D8%B1%D8%AC%D9%84%D9%8A%D9%86-%D9%84%D9%84%D8%A7%D8%B4%D8%AA%D8%A8%D8%A7%D9%87-%D8%A8%D8%A5%D8%B5%D8%A7%D8%A8%D8%AA%D9%87%D9%85%D8%A7-%D8%A8%D8%A5%D9%8A%D8%A8%D9%88%D9%84%D8%A7-%D9%88%D8%AA%D8%AD%D8%B0%D9%8A%D8%B1-%D9%85%D9%86-%D8%A7%D9%86%D8%AA%D8%B4%D8%A7%D8%B1%D9%87-%D8%AE%D8%A7%D8%B1%D8%AC-%D8%A7%D9%84%D9%83%D9%88%D9%86%D8%BA%D9%88-%D8%A7%D9%84%D8%AF%D9%8A%D9%85%D9%82%D8%B1%D8%A7%D8%B7%D9%8A%D8%A9"
 },
 {
  "as_of": "2026-06-30",
  "outbreak": true,
  "metric": "total_cases",
  "value": 1274,
  "geography": "national_drc",
  "count_type": "cumulative",
  "date": "2026-06-30",
  "source": "Google News - DR Congo (en)",
  "url": "https://news.google.com/rss/articles/CBMizgFBVV95cUxOSTBrRHRwMDVMclUxU0Y1dkFhV0kxem80YTh5QlJTaHdzSkppWmdza0hCMWhGeHpPWERpYWJZV3YtR2pGQ3lucDlOUUJ4Q1hHUkM2Y2FqZEprakhtMkNIUTdzd01ZdF85b1FyOXlQRV9udm9DWndtQ0VZSjFLSGt6aW9uZ09rU3V1MTdxR3BEQl9VZ0tibGtxQVFTMS1qX0ZWUjVvR1lUMXJvM1FIbkxHNmhzWTRhWkg2cmM2a1B5THJ1eFJEUmNKay1UbEV2QQ?oc=5"
 },
 {
  "as_of": null,
  "outbreak": true,
  "metric": "total_cases",
  "value": 2000,
  "geography": "national_drc",
  "count_type": "cumulative",
  "date": "2026-07-15",
  "source": "Google News - RDC (fr)",
  "url": "https://news.google.com/rss/articles/CBMi3gFBVV95cUxOVURxeS0wSUZpeUdOME85OWdQcHFEVkZNOHZDY3dDY0F0TmtDTGZhNG5LS1NwcEQtd2dTbUJOQ1FoYWRKTUNLYWpKTEtqNzlYTkpLc1JLWWtTa1Q4VVU2VmpubTgySlBWVEozRGJfX21aeWEzWXFVZlhQZE9vME5LZFlDNU9fa1pneFk1N3RSbjRsaU9PLTA2VjZZZ1VzVnVhRk1obFc0eE1VUHlDb3RNZVNxSWFJdVlmbGdTOUFrYlhTZnNHZEU5cEZtZENPcWZaeHBjVkEwX1Q0SHVjMEE?oc=5"
 },
 {
  "as_of": "2026-06-09",
  "outbreak": true,
  "metric": "confirmed_cases",
  "value": 515,
  "geography": "subnational",
  "count_type": "cumulative",
  "date": "2026-06-09",
  "source": "AllAfrica Latest",
  "url": "https://allafrica.com/stories/202606090111.html"
 },
 {
  "as_of": "2026-07-11",
  "outbreak": true,
  "metric": "deaths",
  "value": 600,
  "geography": "national_drc",
  "count_type": "cumulative",
  "date": "2026-07-11",
  "source": "Google News - RDC (fr)",
  "url": "https://news.google.com/rss/articles/CBMiigFBVV95cUxONHBRQmNqOFVkcDBLNnV3LW1EcnBxYVFwbmpMR3k5Y3FiUVhQclVBRTY5SzBlMDNSTUpDRmNJR2xVTmk3OXVJcGRJN296TjFQVzNVSE1vS3dFcU0tQThJOUwzU0VYaUNUVWUwb3VMRmlzRm1sUGRfOXd5YWhVX1pOUm5OeWZsUF9fdkE?oc=5"
 },
 {
  "as_of": null,
  "outbreak": true,
  "metric": "health_worker_cases",
  "value": 70,
  "geography": "unclear",
  "count_type": "unclear",
  "date": "2026-06-19",
  "source": "Al Jazeera English",
  "url": "https://www.aljazeera.com/news/2026/6/19/more-than-70-medics-infected-with-ebola-as-drc-outbreak-spreads-fast?traffic_source=rss"
 },
 {
  "count_type": "unclear",
  "as_of": null,
  "value": 1,
  "metric": "suspected_cases",
  "geography": "unclear",
  "outbreak": true,
  "date": "2026-08-06",
  "source": "Google News - DR Congo (en)",
  "url": "https://news.google.com/rss/articles/CBMi5gFBVV95cUxPVWJkVFdmWHNvTW9TdGxyNkZJMl96TF9GUEN6ZWNhQTktR0dMcTFramZIUENuTUZQU3NjaGkxcm9uV3BGRWRGT0tFbV9XTld5YmlRLWFTVmV6Vm5sVkswWXpJcVd6WTdkREFVRnVYNVllVnhMdjRxc1c3RmMxWVBPZGxZZmZLbVVXRUtoUWMtNy0tZ0NwSE5BQzdkb29iSzZ2SHVTUXg2czI3NWF2cVV5TUpUQnpIam1kYnFVNk5hV0xNZGREdDg1RGVyY3FBazlmMGVVVlA5RzRib1RnREdWWW9relpNdw?oc=5"
 },
 {
  "as_of": "2026-07-20",
  "metric": "deaths",
  "geography": "national_drc",
  "count_type": "cumulative",
  "value": 930,
  "outbreak": true,
  "date": "2026-07-20",
  "source": "Google News - DR Congo (en)",
  "url": "2026-07-20T17:52:57#4e47c55d8ab9"
 },
 {
  "as_of": null,
  "outbreak": true,
  "metric": "deaths",
  "value": 600,
  "geography": "national_drc",
  "count_type": "cumulative",
  "date": "2026-07-09",
  "source": "France24 French",
  "url": "https://www.france24.com/fr/afrique/20260709-bilan-%C3%A9pid%C3%A9mie-ebola-rd-congo-600-morts-oms"
 },
 {
  "as_of": null,
  "outbreak": true,
  "metric": "deaths",
  "value": 300,
  "geography": "national_drc",
  "count_type": "cumulative",
  "date": "2026-06-26",
  "source": "Google News - DR Congo (en)",
  "url": "https://news.google.com/rss/articles/CBMifEFVX3lxTE1CQjFjTW1iWklSUDZlaGM0aDMyQXN2YTBIdHcwa1dsSTc0UVhleC1zOUFCeDhLRnBLZ2dlLWRLN2VNS056Rk82aXdXNmtPUzZKdDhRem9VdXhNSThseW0xVTNPZElJWDZwdG13RkJQR0JwdGJXeWZrTTZpc28?oc=5"
 },
 {
  "as_of": "2026-07-09",
  "outbreak": true,
  "metric": "deaths",
  "value": 580,
  "geography": "national_drc",
  "count_type": "cumulative",
  "date": "2026-07-09",
  "source": "Google News - DR Congo (en)",
  "url": "https://news.google.com/rss/articles/CBMiakFVX3lxTFA2UmJBNUFXOTVzNG9CeUFZWTBkR1hzVy1XT1d6NXEtY2lwQ1laZy16eXdxdzBUM29xOXkzY2FkVXRrc2QyaWFLLXdUdHdxMFNBb25Eb3JFTTJ6U1Y3bWx3ekZNblpWcE45MGc?oc=5"
 },
 {
  "as_of": "2026-07-09",
  "outbreak": true,
  "metric": "confirmed_cases",
  "value": 1708,
  "geography": "national_drc",
  "count_type": "cumulative",
  "date": "2026-07-09",
  "source": "Google News - DR Congo (en)",
  "url": "https://news.google.com/rss/articles/CBMiakFVX3lxTFA2UmJBNUFXOTVzNG9CeUFZWTBkR1hzVy1XT1d6NXEtY2lwQ1laZy16eXdxdzBUM29xOXkzY2FkVXRrc2QyaWFLLXdUdHdxMFNBb25Eb3JFTTJ6U1Y3bWx3ekZNblpWcE45MGc?oc=5"
 },
 {
  "as_of": "2026-07-27",
  "outbreak": true,
  "metric": "deaths",
  "value": 1405,
  "geography": "national_drc",
  "count_type": "cumulative",
  "date": "2026-07-27",
  "source": "RFI English",
  "url": "https://www.rfi.fr/en/africa/20260727-ebola-surges-past-3-200-cases-in-drc-as-oxford-begins-first-vaccine-trial"
 },
 {
  "as_of": "2026-07-27",
  "outbreak": true,
  "metric": "confirmed_cases",
  "value": 3200,
  "geography": "national_drc",
  "count_type": "cumulative",
  "date": "2026-07-27",
  "source": "RFI English",
  "url": "https://www.rfi.fr/en/africa/20260727-ebola-surges-past-3-200-cases-in-drc-as-oxford-begins-first-vaccine-trial"
 },
 {
  "as_of": "2026-08-06",
  "outbreak": true,
  "value": 300,
  "geography": "national_drc",
  "metric": "deaths",
  "count_type": "cumulative",
  "date": "2026-08-06",
  "source": "Google News - RDC (fr)",
  "url": "https://news.google.com/rss/articles/CBMingFBVV95cUxPMkNqYUNaZ1lVUU4yVVg4dTNzSF9LZE5ZUUlqd01zVm1pTTFobHlIMWdzMzJZME5SUUstRV9vRDVGTkxQSGhBcEE2eUNTbk5ZcGd4Q0FBV3o0Ry14Z2NQVlZ6QkItZC1wS1VWOEZGN2JHM3dkcUJsQ0VqWEp1YVZqNi1OWG5HNllSUVVvTjlqR2htRlhxeTF4QXZzWUlNUQ?oc=5"
 },
 {
  "as_of": "2026-07-21",
  "outbreak": true,
  "metric": "total_cases",
  "value": 2536,
  "geography": "national_drc",
  "count_type": "cumulative",
  "date": "2026-07-23",
  "source": "Politico.cd",
  "url": "https://beto.cd/ebola-rdc-bilan-reel-deux-quatre-fois-oms-sous-notification/"
 },
 {
  "as_of": "2026-07-21",
  "outbreak": true,
  "metric": "deaths",
  "value": 1033,
  "geography": "national_drc",
  "count_type": "cumulative",
  "date": "2026-07-23",
  "source": "Politico.cd",
  "url": "https://beto.cd/ebola-rdc-bilan-reel-deux-quatre-fois-oms-sous-notification/"
 },
 {
  "geography": "subnational",
  "as_of": null,
  "outbreak": false,
  "metric": "deaths",
  "value": 3124,
  "count_type": "cumulative",
  "date": "2026-07-30",
  "source": "Google News - Kivu/M23 (fr)",
  "url": "2026-07-30T08:21:39#5e24172a71b6"
 },
 {
  "as_of": "2026-07-27",
  "metric": "total_cases",
  "count_type": "cumulative",
  "outbreak": true,
  "geography": "national_drc",
  "value": 3200,
  "date": "2026-07-27",
  "source": "Google News - DR Congo (en)",
  "url": "2026-07-27T06:54:33#ef0efb265bc2"
 },
 {
  "as_of": "2026-06-29",
  "outbreak": true,
  "metric": "deaths",
  "value": 86,
  "geography": "national_drc",
  "count_type": "cumulative",
  "date": "2026-06-29",
  "source": "Google News - RDC (fr)",
  "url": "https://news.google.com/rss/articles/CBMijwFBVV95cUxNZnc5ZHR3Q1hFc1E1eWU5NGRqZnRGTHl4NEFiUFJOaENseUlEOGtXZGFkMHU0RWRGcS0tR0ZBRzhMUTZpeHV4VjgyOFRCYk9kOHBBcXJXTDkyaGJ6NTNYRUpKRmx1Y0ljcDVVaml0VFRFUlgtSS1RZ1FiWHA5OGtfUm5JaWY5UjQ5NWIwX25Saw?oc=5"
 },
 {
  "as_of": null,
  "outbreak": true,
  "metric": "deaths",
  "value": 101,
  "geography": "national_drc",
  "count_type": "cumulative",
  "date": "2026-06-09",
  "source": "Al Jazeera English",
  "url": "https://www.aljazeera.com/news/2026/6/9/ebola-death-toll-in-dr-congo-climbs-to-101?traffic_source=rss"
 },
 {
  "as_of": null,
  "outbreak": true,
  "metric": "deaths",
  "value": 500,
  "geography": "national_drc",
  "count_type": "cumulative",
  "date": "2026-07-08",
  "source": "Google News - Kivu/M23 (fr)",
  "url": "https://news.google.com/rss/articles/CBMi0wFBVV95cUxOcUhfcWs3Nm5CYXRMQW55TWJiMzVmeU51TjFjalRHa2hwUW4tQzZ2WDkwSjhYQkZrS19PQkczWGUwUXItbGw0TV8xanpvWmVIUTRteUtRc1lHZjFiRWFUdVRVUDVGMHEwZWl0dThKMk5mYjNaOUl4NzJuTGRVaUhYUy10ZnlaMUlmWW9lSk5VelFoM0R2V0daaVRYNjRjU0dJRm5BczVzNlFFNXlUWUdJOU1PMGpBOGVqcWItX0RtdkVjeHhqUkdqT0IzZFRsNHNIbXdz?oc=5"
 },
 {
  "as_of": null,
  "outbreak": true,
  "metric": "deaths",
  "value": 170,
  "geography": "national_drc",
  "count_type": "cumulative",
  "date": "2026-06-15",
  "source": "BBC World",
  "url": "https://www.bbc.com/news/articles/cp3xyvww1lqo?at_medium=RSS&at_campaign=rss"
 },
 {
  "as_of": null,
  "outbreak": true,
  "metric": "suspected_cases",
  "value": 18,
  "geography": "subnational",
  "count_type": "unclear",
  "date": "2026-05-23",
  "source": "AP News",
  "url": "https://news.google.com/rss/articles/CBMilwFBVV95cUxOX2lCaFJmamE3MjNabWZIZ3EyNmdubk1PbUZlYmpXLXlqMURTalVBaks2VkxBclhtUkhrMzFVSEZCaFhpWGY3M0FKQ1o1anJnd1RCSnFsUTNQRUREd0lTRVQ1b2JsZy1EaEw4WU1ZUzVBbGhKai1qRVNRYkRCUmpOaVBDbklacXpKRHNPYUZ2ekhMQkh4WnhN?oc=5"
 },
 {
  "as_of": null,
  "outbreak": true,
  "metric": "total_cases",
  "value": 900,
  "geography": "national_drc",
  "count_type": "cumulative",
  "date": "2026-05-26",
  "source": "Punch Nigeria",
  "url": "https://punchng.com/ebola-cases-hit-900-in-congo-drc/?utm_source=rss.punchng.com&utm_medium=web"
 },
 {
  "as_of": null,
  "outbreak": true,
  "metric": "confirmed_cases",
  "value": 101,
  "geography": "national_drc",
  "count_type": "cumulative",
  "date": "2026-05-26",
  "source": "Punch Nigeria",
  "url": "https://punchng.com/ebola-cases-hit-900-in-congo-drc/?utm_source=rss.punchng.com&utm_medium=web"
 },
 {
  "as_of": null,
  "outbreak": true,
  "metric": "suspected_cases",
  "value": 900,
  "geography": "national_drc",
  "count_type": "cumulative",
  "date": "2026-05-26",
  "source": "AllAfrica Latest",
  "url": "https://allafrica.com/stories/202605260001.html"
 },
 {
  "as_of": null,
  "outbreak": true,
  "metric": "suspected_cases",
  "value": 220,
  "geography": "national_drc",
  "count_type": "cumulative",
  "date": "2026-05-26",
  "source": "AllAfrica Latest",
  "url": "https://allafrica.com/stories/202605260001.html"
 },
 {
  "as_of": "2026-07-27",
  "outbreak": true,
  "metric": "confirmed_cases",
  "value": 3200,
  "geography": "national_drc",
  "count_type": "cumulative",
  "date": "2026-07-27",
  "source": "Google News - RDC (fr)",
  "url": "https://news.google.com/rss/articles/CBMi8AFBVV95cUxPTkc0cTVxVVA4TWxjMjUwVzNMdWpINWhzOEQ2RExBS092dGFhRU8zZEMtTjdfbHNZQjFMZ185emVRYmlSbmNCMFFmc2V6dXdXY3JRbWxrRXVMYjJQUnFlYnpsUmtXZFg5MTBBRE5sckZ2bEpXUTVBTU9LTGVpYUdGUGFKV1QtU1dGYWVjRGxBYlNvc0ZPd2puQ3BURTNMbXQ1d2p1MUZjcGJUVG16dWJOOTRIWGFMT1JQejVtT1Z1VVJFSUpManY2bTRDeEZxRlhmMlB4TnVjdHZveFptcXhraHpGZ085c2ZiQ1VRSV8zeG4?oc=5"
 },
 {
  "as_of": null,
  "outbreak": true,
  "metric": "deaths",
  "value": 300,
  "geography": "national_drc",
  "count_type": "cumulative",
  "date": "2026-06-26",
  "source": "Google News - DR Congo (en)",
  "url": "https://news.google.com/rss/articles/CBMitwFBVV95cUxQVUNhZ1VtdEkxSzN2OE9uUDFUWVB3SFNfd1lvdXJPTkU0cG83UGgzTU9YSFNwMWlzWUFHVk1UVDBwdmp1NW5jQU9YQU1CMl9VckhlT01jWU5MOGdpY0FTUndvTk9PNXUtUjVQWWNnZXdlaDctRk1xWWZpejhWQ01ZR1Y5Tm5CUkZvTHAzT00xZXI1NXJ0eDlWVHFBNEZoMDUzZ05NU0tDVFMwU1Uxd043TVdWeXg0VFk?oc=5"
 },
 {
  "as_of": "2026-07-20",
  "outbreak": true,
  "metric": "deaths",
  "value": 930,
  "geography": "national_drc",
  "count_type": "cumulative",
  "date": "2026-07-20",
  "source": "Google News - DR Congo (en)",
  "url": "https://news.google.com/rss/articles/CBMihwFBVV95cUxNTE9FSHZwWEZDdEpDbjlSRkhuVTZqeWZyVVRtX2syRzJYdENhbWdrQmtzYXpMZ1RkVWJzeXo1bHQwSWhIOE1vSXhkemZ4T1pURko2S2Jub19wNDlmbWZDaVlQd0FSSGpVcHk1TkNBSjVqWHJMY0YwQTN4QVRCM1dQSGdldTRCcjA?oc=5"
 },
 {
  "as_of": null,
  "outbreak": true,
  "metric": "deaths",
  "value": 400,
  "geography": "national_drc",
  "count_type": "cumulative",
  "date": "2026-07-03",
  "source": "Google News - RDC (fr)",
  "url": "https://news.google.com/rss/articles/CBMiaEFVX3lxTE5BVjB3Qm9WLXR0UnlfUEMyU000Q3ZjMXp5ZGRab29qWkpBVnNSUENLc09BVld5RFJPTU96N3k0a3hKVC1KLW8wZXBJS3dSMHV5WFNkRlpwbjg4TkxWNll1Q3RISnVRRlF4?oc=5"
 },
 {
  "outbreak": true,
  "value": 2500,
  "as_of": "2026-07-24",
  "geography": "national_drc",
  "metric": "confirmed_cases",
  "count_type": "cumulative",
  "date": "2026-07-24",
  "source": "Radio Okapi",
  "url": "2026-07-24T17:09:50#6431bcb7f2fa"
 },
 {
  "metric": "deaths",
  "value": 1000,
  "geography": "national_drc",
  "outbreak": true,
  "as_of": "2026-07-24",
  "count_type": "cumulative",
  "date": "2026-07-24",
  "source": "Radio Okapi",
  "url": "2026-07-24T17:09:50#6431bcb7f2fa"
 },
 {
  "as_of": null,
  "outbreak": true,
  "metric": "deaths",
  "value": 400,
  "geography": "national_drc",
  "count_type": "cumulative",
  "date": "2026-07-02",
  "source": "Google News - RDC (fr)",
  "url": "https://news.google.com/rss/articles/CBMisAFBVV95cUxNTHl0bkJ3bXFPMU5CS0VTSkJFRjdSTUdrVUU2UGtQcGlQMVd3OEcyVVVMdUtwYVFuUXZvZFptVm5kMy0zblhJNXBYZVdaeU5SVDFNa18zQXRocmZCWkU4OHJlNVF2WHUxZzUydWExMzI2bUFqS0tTN0tHNjVFZ241dmhPcFY2WGJYdUJFWVZqY09mRHU4VzFmUVczUm9ORkNpbXhLYnE2LTBVenp2VkFmOA?oc=5"
 },
 {
  "as_of": "2026-07-02",
  "outbreak": true,
  "metric": "deaths",
  "value": 438,
  "geography": "national_drc",
  "count_type": "cumulative",
  "date": "2026-07-02",
  "source": "Google News - RDC (fr)",
  "url": "https://news.google.com/rss/articles/CBMiwgFBVV95cUxPNC1ueEFhY2xEdFJfLXNqSFM1bWVBSGYtVmxyYUhPMGRQeWtJY3h2MWNibk05OWJfVUNzS1g3WjlBOXpwNGRYNnV6bXpLalJndm5kbDlnYVVva1V4VzZXRnhxbDUzTXFPcTd0bXNHdXVRaUFhLS1sTDBxMnFmUnBfa1htMDZLYkRacG5VNTRLdndGWGo0ZG84SGlqYmZpZm5wTmRMdHpqaTZZeVlzbk04eEtNaHRvM2NyQ0RYVlRtTy1PQQ?oc=5"
 },
 {
  "as_of": null,
  "outbreak": true,
  "metric": "total_cases",
  "value": 930,
  "geography": "national_drc",
  "count_type": "cumulative",
  "date": "2026-07-20",
  "source": "Google News - DR Congo (en)",
  "url": "https://news.google.com/rss/articles/CBMirgFBVV95cUxOXy02RTFpZTNnamNKM1p4ajdrc3BoeVd3YUVEM3JMOC1lQTBZZkZmRUpMLW16bXF5d2JtMmlxS3RoSTAwZlRHdlQ4NE9HQ2w4SWFBTExraGNENHJHcnhDaExTdGQ2cG5nbHhTNmpsbF8yTmI2b184VEZxQ0t2SVRMbW9UN3poNll6NHFMc0Z1aGFHdUpCc1JJVFBCbFNOSmZ2OEVaTDZyZ19xYlBJZnfSAa4BQVVfeXFMTl8tNkUxaWUzZ2pjSjNaeGo3a3NwaHlXd2FFRDNyTDgtZUEwWWZGZkVKTC1tem1xeXdibTJpcUt0aEkwMGZUR3ZUODRPR0NsOElhQUxMa2hjRDRyR3J4Q2hMU3RkNnBuZ2x4UzZqbGxfMk5iNm9fOFRGcUNLdklUTG1vVDd6aDZZejRxTHNGdWhhR3VKQnNSSVRQQmxTTkpmdjhFWkw2cmdfcWJQSWZ3?oc=5"
 },
 {
  "as_of": null,
  "outbreak": true,
  "metric": "deaths",
  "value": 37,
  "geography": "national_drc",
  "count_type": "new",
  "date": "2026-07-20",
  "source": "Google News - DR Congo (en)",
  "url": "https://news.google.com/rss/articles/CBMirgFBVV95cUxOXy02RTFpZTNnamNKM1p4ajdrc3BoeVd3YUVEM3JMOC1lQTBZZkZmRUpMLW16bXF5d2JtMmlxS3RoSTAwZlRHdlQ4NE9HQ2w4SWFBTExraGNENHJHcnhDaExTdGQ2cG5nbHhTNmpsbF8yTmI2b184VEZxQ0t2SVRMbW9UN3poNll6NHFMc0Z1aGFHdUpCc1JJVFBCbFNOSmZ2OEVaTDZyZ19xYlBJZnfSAa4BQVVfeXFMTl8tNkUxaWUzZ2pjSjNaeGo3a3NwaHlXd2FFRDNyTDgtZUEwWWZGZkVKTC1tem1xeXdibTJpcUt0aEkwMGZUR3ZUODRPR0NsOElhQUxMa2hjRDRyR3J4Q2hMU3RkNnBuZ2x4UzZqbGxfMk5iNm9fOFRGcUNLdklUTG1vVDd6aDZZejRxTHNGdWhhR3VKQnNSSVRQQmxTTkpmdjhFWkw2cmdfcWJQSWZ3?oc=5"
 },
 {
  "as_of": null,
  "outbreak": true,
  "metric": "total_cases",
  "value": 3200,
  "geography": "national_drc",
  "count_type": "cumulative",
  "date": "2026-07-28",
  "source": "Google News - RDC (fr)",
  "url": "https://news.google.com/rss/articles/CBMiqAFBVV95cUxON0NKeVlweXQ2Ri1XSFVLSXZsaDN2ME1BZTd0cmh1OV9xYnpFM1ZvcjdXbG5Rck5SVVZ0YkhTU2hOc000cmxhQVIyZ3BSdWVBX2VKaFpoWHFTLXEway1oTHhISXhvbF8zYjZnTkJsR0FYZjl1YTQxR29uRUVDdE1ycVFKT1YtajdKWnpuVEVPcnFkYVY3ckJMLUtkcWc5alhYNDAwS0xSUmY?oc=5"
 },
 {
  "as_of": null,
  "outbreak": true,
  "metric": "deaths",
  "value": 1400,
  "geography": "national_drc",
  "count_type": "cumulative",
  "date": "2026-07-28",
  "source": "Google News - RDC (fr)",
  "url": "https://news.google.com/rss/articles/CBMiqAFBVV95cUxON0NKeVlweXQ2Ri1XSFVLSXZsaDN2ME1BZTd0cmh1OV9xYnpFM1ZvcjdXbG5Rck5SVVZ0YkhTU2hOc000cmxhQVIyZ3BSdWVBX2VKaFpoWHFTLXEway1oTHhISXhvbF8zYjZnTkJsR0FYZjl1YTQxR29uRUVDdE1ycVFKT1YtajdKWnpuVEVPcnFkYVY3ckJMLUtkcWc5alhYNDAwS0xSUmY?oc=5"
 },
 {
  "as_of": "2026-07-15",
  "outbreak": true,
  "metric": "confirmed_cases",
  "value": 2000,
  "geography": "national_drc",
  "count_type": "cumulative",
  "date": "2026-07-15",
  "source": "Google News - RDC (fr)",
  "url": "https://news.google.com/rss/articles/CBMimwFBVV95cUxOTERvUGRfUmdtVWFHMndEMHRqelNaMGlralpmN0daUHVxUE1SWmN1cF9lOHh2NmV2aVgxaEJ3aW81QnJUbVNlZ05Yb05YWkZONHJoSTBmeHNXdlpHa0NsTzIyX2xPQWFJTjFFWWpuQkhLbGF4dHM0azBWU2xKeFZMZUhiNy1tRmtGODhmdk5oc21HSHJYb1pMdFdTNA?oc=5"
 },
 {
  "as_of": "2026-07-15",
  "outbreak": true,
  "metric": "deaths",
  "value": 754,
  "geography": "national_drc",
  "count_type": "cumulative",
  "date": "2026-07-15",
  "source": "Google News - RDC (fr)",
  "url": "https://news.google.com/rss/articles/CBMimwFBVV95cUxOTERvUGRfUmdtVWFHMndEMHRqelNaMGlralpmN0daUHVxUE1SWmN1cF9lOHh2NmV2aVgxaEJ3aW81QnJUbVNlZ05Yb05YWkZONHJoSTBmeHNXdlpHa0NsTzIyX2xPQWFJTjFFWWpuQkhLbGF4dHM0azBWU2xKeFZMZUhiNy1tRmtGODhmdk5oc21HSHJYb1pMdFdTNA?oc=5"
 },
 {
  "as_of": null,
  "outbreak": true,
  "metric": "deaths",
  "value": 600,
  "geography": "national_drc",
  "count_type": "cumulative",
  "date": "2026-07-09",
  "source": "Premium Times Nigeria",
  "url": "https://www.premiumtimesng.com/health/health-news/894058-ebola-death-toll-in-dr-congo-reaches-600.html"
 },
 {
  "as_of": null,
  "outbreak": true,
  "metric": "deaths",
  "value": 506,
  "geography": "national_drc",
  "count_type": "cumulative",
  "date": "2026-07-07",
  "source": "Google News - DR Congo (en)",
  "url": "https://news.google.com/rss/articles/CBMiW0FVX3lxTE5GYTU1R3VEYVRkNUs2MkkxeFlqRWNLU0JUVUt4Z21tT2N2b3ByWjlCNmRYZWF6RFVueGlQeFVRdzFDSEZyaHktbk9xYnBpcXhwY0xYcG9XN0JnZlE?oc=5"
 },
 {
  "as_of": null,
  "outbreak": true,
  "metric": "deaths",
  "value": 360,
  "geography": "national_drc",
  "count_type": "cumulative",
  "date": "2026-06-29",
  "source": "Google News - DR Congo (en)",
  "url": "https://news.google.com/rss/articles/CBMi2AFBVV95cUxOclNGQVIwYlBnaWYyR1RQNzhRNTF4bkV4eXkxTF80V0YxdXRnQi1HcmVDY1IzOWJyMzc5d3l5cXRvU3J2STM4NExTdXpIWTdYMlBXLTFhZDVIbWZKSEo0NkpNNVFPbjkxY19xaS1ESkpDY1RlbkVfMURVUlR1dFBRRkZ5bXVUWk8zSkQ1RFZoM1phLVVSTDNxVDNVd2ZiNmhzdGljUHB2Mzd6ak5ZNGlyNmRIcnk4c1FPcFB2ZmFLTS1ISlU1aWsyZzNDekxIYURDRmltOVhJeTbSAd4BQVVfeXFMUG5hNGh1ck5GNGhvVFNhS0M0LUw0SW9GbS1LNmRnYmJ2TGFVeFZvZXUxUXE4R2hSbDdrY2tnUjA1THd0eDZEOWJ4QTJyajMySUczZU5oNVVxSDMtUTJvb1VqZ3k4c09BaEFQYm1nQjlVMnlkZ2lKRDRWbzU5dUhsOHJGanVPY085cVBIWTM3T2xXSW51aDBxNFZ2RXloaGRsZDhyVE5XVWtGMzU2eUp2RHhlV3NaSlU0TGJ1c3lQcTE4eldMcnFpdVh6WXhhNHVDS0Z3ZnQ3TTZFSlRUNWlB?oc=5"
 },
 {
  "as_of": "2026-07-23",
  "outbreak": true,
  "metric": "deaths",
  "value": 1000,
  "geography": "national_drc",
  "count_type": "cumulative",
  "date": "2026-07-23",
  "source": "Google News - RDC (fr)",
  "url": "https://news.google.com/rss/articles/CBMiXEFVX3lxTFA4YWtLSDhMUVFFMjBYQTBnM18ycmk3b1JGU05IRTF4ZXhkN2tFOUJFYUVvcEMxY01mMndjVWJUVVYwNkQ3bEdmX1dkQmVlNXhVSjFCOVpfemZ5RlFT?oc=5"
 },
 {
  "as_of": "2026-07-23",
  "metric": "deaths",
  "value": 1000,
  "geography": "national_drc",
  "outbreak": true,
  "count_type": "cumulative",
  "date": "2026-07-23",
  "source": "Bloomberg Markets",
  "url": "2026-07-23T00:38:00#976b125e48f8"
 },
 {
  "geography": "national_drc",
  "as_of": null,
  "outbreak": true,
  "count_type": "cumulative",
  "metric": "vaccinated",
  "value": 16000,
  "date": "2026-08-22",
  "source": "AP News",
  "url": "https://news.google.com/rss/articles/CBMihgFBVV95cUxNdFh4LXA1WTJxUFB0SFF2UE0wNjRjTldBNjIwMlFWUC11VlZyQXpyYnh5WTFkSjFCMjBUbElJUnNTYjdTa3JBVjZDRGdlR0FZSTlhd2dUZGVWTTBtRDFTYlYwel8wZHVuelB0aW9hZ05oSHhyVEJJN0VoZlNLWm42Y1hLT2pZZw?oc=5"
 },
 {
  "as_of": "2026-07-09",
  "outbreak": true,
  "metric": "deaths",
  "value": 600,
  "geography": "national_drc",
  "count_type": "cumulative",
  "date": "2026-07-09",
  "source": "Le Monde International",
  "url": "https://www.lemonde.fr/afrique/article/2026/07/09/epidemie-d-ebola-en-rdc-le-bilan-atteint-600-morts-selon-l-oms_6722070_3212.html"
 },
 {
  "as_of": "2026-07-09",
  "outbreak": true,
  "metric": "confirmed_cases",
  "value": 1759,
  "geography": "national_drc",
  "count_type": "cumulative",
  "date": "2026-07-09",
  "source": "Le Monde International",
  "url": "https://www.lemonde.fr/afrique/article/2026/07/09/epidemie-d-ebola-en-rdc-le-bilan-atteint-600-morts-selon-l-oms_6722070_3212.html"
 },
 {
  "as_of": "2026-07-09",
  "outbreak": true,
  "metric": "deaths",
  "value": 2,
  "geography": "national_uganda",
  "count_type": "cumulative",
  "date": "2026-07-09",
  "source": "Le Monde International",
  "url": "https://www.lemonde.fr/afrique/article/2026/07/09/epidemie-d-ebola-en-rdc-le-bilan-atteint-600-morts-selon-l-oms_6722070_3212.html"
 },
 {
  "as_of": "2026-07-09",
  "outbreak": true,
  "metric": "confirmed_cases",
  "value": 20,
  "geography": "national_uganda",
  "count_type": "cumulative",
  "date": "2026-07-09",
  "source": "Le Monde International",
  "url": "https://www.lemonde.fr/afrique/article/2026/07/09/epidemie-d-ebola-en-rdc-le-bilan-atteint-600-morts-selon-l-oms_6722070_3212.html"
 },
 {
  "as_of": "2026-07-13",
  "outbreak": true,
  "metric": "confirmed_cases",
  "value": 1900,
  "geography": "national_drc",
  "count_type": "cumulative",
  "date": "2026-07-13",
  "source": "Google News - RDC (fr)",
  "url": "https://news.google.com/rss/articles/CBMingFBVV95cUxORl9VM01LYWhGR0RMVEpjbGliWFZRS1NSWVpvUGgzTjJhZUJ1bG5FVUF3elZlOVFLRVdYTy1xbjZjcFlkMWlDTXlGSURhNi1femNYTGlFS2JDa25WNTJ5ZFlUTENVU1h0Q0FVRVM0akh6ZS1OOEk3WlQ0ZTZEZlpGN2oxVkpka2pYTXN3MUpSQ1c0VzNzNjlyb0FHcERaZw?oc=5"
 },
 {
  "as_of": null,
  "outbreak": true,
  "metric": "deaths",
  "value": 80,
  "geography": "national_drc",
  "count_type": "cumulative",
  "date": "2026-05-17",
  "source": "RFI English",
  "url": "https://www.rfi.fr/en/africa/20260517-who-declares-ebola-outbreak-in-drc-a-health-emergency-of-international-concern"
 },
 {
  "as_of": "2026-05-24",
  "outbreak": true,
  "metric": "deaths",
  "value": 204,
  "geography": "national_drc",
  "count_type": "cumulative",
  "date": "2026-05-24",
  "source": "France24 Arabic",
  "url": "https://www.france24.com/ar/%D8%A3%D9%81%D8%B1%D9%8A%D9%82%D9%8A%D8%A7/20260524-%D8%A7%D9%84%D9%83%D9%88%D9%86%D8%BA%D9%88-%D8%A7%D9%84%D8%AF%D9%8A%D9%85%D9%82%D8%B1%D8%A7%D8%B7%D9%8A%D8%A9-%D8%A5%D9%8A%D8%A8%D9%88%D9%84%D8%A7-%D9%85%D9%82%D8%AA%D9%84-%D9%85%D8%A6%D8%AA%D9%8A-%D8%B4%D8%AE%D8%B5-%D8%AA%D9%87%D8%AF%D9%8A%D8%AF-%D8%B9%D8%B4%D8%B1-%D8%AF%D9%88%D9%84-%D8%A3%D9%81%D8%B1%D9%8A%D9%82%D9%8A%D8%A9"
 },
 {
  "as_of": "2026-05-24",
  "outbreak": true,
  "metric": "suspected_cases",
  "value": 867,
  "geography": "national_drc",
  "count_type": "cumulative",
  "date": "2026-05-24",
  "source": "France24 Arabic",
  "url": "https://www.france24.com/ar/%D8%A3%D9%81%D8%B1%D9%8A%D9%82%D9%8A%D8%A7/20260524-%D8%A7%D9%84%D9%83%D9%88%D9%86%D8%BA%D9%88-%D8%A7%D9%84%D8%AF%D9%8A%D9%85%D9%82%D8%B1%D8%A7%D8%B7%D9%8A%D8%A9-%D8%A5%D9%8A%D8%A8%D9%88%D9%84%D8%A7-%D9%85%D9%82%D8%AA%D9%84-%D9%85%D8%A6%D8%AA%D9%8A-%D8%B4%D8%AE%D8%B5-%D8%AA%D9%87%D8%AF%D9%8A%D8%AF-%D8%B9%D8%B4%D8%B1-%D8%AF%D9%88%D9%84-%D8%A3%D9%81%D8%B1%D9%8A%D9%82%D9%8A%D8%A9"
 },
 {
  "as_of": null,
  "outbreak": true,
  "metric": "deaths",
  "value": 600,
  "geography": "national_drc",
  "count_type": "cumulative",
  "date": "2026-07-10",
  "source": "Google News - RDC (fr)",
  "url": "https://news.google.com/rss/articles/CBMikwFBVV95cUxQMTR4N2FiQnVXb1ozNFBPTnVJaTY4WDZIZUJKRm55S1h1d2FRMU1fT2xZN1hxVFJJZll3U2VIcUlMOVdqYTB3T05OVUQxRE1sNGVlc0FULTVZNjVfak5yTmRuY19KZVBJTlJNMDlLYW1tZTdXckxpbFltV2VCMHhYYXFxMGtlMnB2cVVHeHRZNWNEUUk?oc=5"
 },
 {
  "outbreak": true,
  "geography": "national_drc",
  "count_type": "cumulative",
  "value": 1400,
  "metric": "deaths",
  "as_of": "2026-07-27",
  "date": "2026-07-27",
  "source": "Google News - RDC (fr)",
  "url": "2026-07-27T23:30:31#58596cf20919"
 },
 {
  "as_of": "2026-07-27",
  "outbreak": true,
  "metric": "confirmed_cases",
  "count_type": "cumulative",
  "value": 3200,
  "geography": "national_drc",
  "date": "2026-07-27",
  "source": "Google News - RDC (fr)",
  "url": "2026-07-27T23:30:31#58596cf20919"
 },
 {
  "metric": "deaths",
  "value": 2300,
  "outbreak": true,
  "geography": "national_drc",
  "count_type": "cumulative",
  "as_of": null,
  "date": "2026-08-17",
  "source": "Google News - DR Congo (en)",
  "url": "https://news.google.com/rss/articles/CBMisAFBVV95cUxQcUJ1X2FqZnJ1WkpGQk9yQ25sQ1BIZFJKWU13aVRiSU9SRDY2d0pmb2tleERkRlZ3XzZkRjlEWTFZVVZ3OXB0VUQ4Y283cDBNcTBSWXV0dlJnalRvWUZkMUswZkJxQWJVVWFSZXNNdm56dFEtQzctdWUzcl8yUGJSM0RxVnp4SnlKODJ4LW02d0UxQ3RXRThXM1NFUFpMSDQ2QUJRR0txUnA1STRXdXN3NQ?oc=5"
 },
 {
  "as_of": null,
  "outbreak": true,
  "metric": "total_cases",
  "value": 3900,
  "geography": "national_drc",
  "count_type": "unclear",
  "date": "2026-08-05",
  "source": "Google News - DR Congo (en)",
  "url": "https://news.google.com/rss/articles/CBMifEFVX3lxTE1wNnNGc1ZnX3JQRWZORTNjZFNGR3VNeG9nbDZJRHBXSXpOcjRnZTVOLWtHX19VTWl3NWR5SzBGRkVHX2Rwa05mV0EwN3R0clMtejJ2aGNuUGNZd3lIdUdrNnY0SER4cjh6cm5zZGRUSC1oRXJQejhYUzN6QTc?oc=5"
 },
 {
  "as_of": "2026-07-09",
  "outbreak": true,
  "metric": "deaths",
  "value": 600,
  "geography": "national_drc",
  "count_type": "cumulative",
  "date": "2026-07-09",
  "source": "Google News - DR Congo (en)",
  "url": "https://news.google.com/rss/articles/CBMid0FVX3lxTFBwa0dHaGZCY0lkSEtPaTRSY2l1a0ZBZjk1czNuYVdVNHJVR3JqdzdVa0loQ1Fid3g4em9YY01GNjNVczdBVFZuVTA1M09qd0RJX1R3ZWlUTDJaaEp3QnNCeWcyOVBINGY1bldTcExGTU8tb0MzN2sw0gF3QVVfeXFMUHBrR0doZkJjSWRIS09pNFJjaXVrRkFmOTVzM25hV1U0clVHcmp3N1VrSWhDUWJ3eDh6b1hjTUY2M1VzN0FUVm5VMDUzT2p3RElfVHdlaVRMMlpoSndCc0J5ZzI5UEg0ZjVuV1NwTEZNTy1vQzM3azA?oc=5"
 },
 {
  "as_of": "2026-07-22",
  "outbreak": true,
  "metric": "total_cases",
  "value": 369,
  "geography": "subnational",
  "count_type": "new",
  "date": "2026-07-24",
  "source": "Politico.cd",
  "url": "https://beto.cd/ebola-rdc-bond-369-cas-harmonisation-donnees-decryptage/"
 },
 {
  "as_of": "2026-07-22",
  "outbreak": true,
  "metric": "deaths",
  "value": 236,
  "geography": "subnational",
  "count_type": "new",
  "date": "2026-07-24",
  "source": "Politico.cd",
  "url": "https://beto.cd/ebola-rdc-bond-369-cas-harmonisation-donnees-decryptage/"
 },
 {
  "metric": "deaths",
  "geography": "national_drc",
  "as_of": null,
  "value": 2000,
  "count_type": "cumulative",
  "outbreak": true,
  "date": "2026-08-12",
  "source": "Google News - DR Congo (en)",
  "url": "https://news.google.com/rss/articles/CBMizwFBVV95cUxNemNQc1FkOU9QU29PN3IxYnpET0U3Z1hvdm54MFg0WmJnb3RhYVh1YUxNNUdLcmp6SE92OEtkNC05TUF1RnJsNW5HRzdtXzZ5amlDMnliMHBnOTJ6Q3E3bVdqeHJmUU5vMjdwS3Fzdk5sNG9rMGdyU3pQT1U0ZDMxZy1MaUdabmhVSlpZTGVYMnZDSG10UXZfbVlQZlJkWTV6X1RSLVpEMUM5Rm55cjZIWjZIY2xtRHZLMEN2ZkFLOHVkeDJndUI4R0FfTmFmaHPSAdQBQVVfeXFMUFA4aktWTm1CUXQxQkZiMjdzdS1tNGtlSDNlRm9aeXdQbUhISnoyaGxqSkhzQXBOSThBaWhHeXVNcDJobmVUSF9Ebkt0NGdWTXJCOGN1MFFGQUJZa09MLThEaEN4UFhydFFkZDhvRlB5aFVaVWpwMi1sV05wQ1E1Ylk4dDlyVWd6Y2xnYnFjTkVhQUQ2eXhlSXdpNXVrdXp2RlRzY0xRWXZNNEZiTlNRVmJmNklMTW1wcWh0cm9na0hhdjV3RXoyekE4S0dqbWhUWGsxck8?oc=5"
 },
 {
  "outbreak": true,
  "metric": "confirmed_cases",
  "count_type": "cumulative",
  "geography": "national_drc",
  "value": 4000,
  "as_of": null,
  "date": "2026-08-12",
  "source": "Google News - DR Congo (en)",
  "url": "https://news.google.com/rss/articles/CBMizwFBVV95cUxNemNQc1FkOU9QU29PN3IxYnpET0U3Z1hvdm54MFg0WmJnb3RhYVh1YUxNNUdLcmp6SE92OEtkNC05TUF1RnJsNW5HRzdtXzZ5amlDMnliMHBnOTJ6Q3E3bVdqeHJmUU5vMjdwS3Fzdk5sNG9rMGdyU3pQT1U0ZDMxZy1MaUdabmhVSlpZTGVYMnZDSG10UXZfbVlQZlJkWTV6X1RSLVpEMUM5Rm55cjZIWjZIY2xtRHZLMEN2ZkFLOHVkeDJndUI4R0FfTmFmaHPSAdQBQVVfeXFMUFA4aktWTm1CUXQxQkZiMjdzdS1tNGtlSDNlRm9aeXdQbUhISnoyaGxqSkhzQXBOSThBaWhHeXVNcDJobmVUSF9Ebkt0NGdWTXJCOGN1MFFGQUJZa09MLThEaEN4UFhydFFkZDhvRlB5aFVaVWpwMi1sV05wQ1E1Ylk4dDlyVWd6Y2xnYnFjTkVhQUQ2eXhlSXdpNXVrdXp2RlRzY0xRWXZNNEZiTlNRVmJmNklMTW1wcWh0cm9na0hhdjV3RXoyekE4S0dqbWhUWGsxck8?oc=5"
 },
 {
  "outbreak": true,
  "metric": "deaths",
  "as_of": "2026-07-18",
  "count_type": "cumulative",
  "value": 864,
  "geography": "national_drc",
  "date": "2026-07-18",
  "source": "Google News - DR Congo (en)",
  "url": "2026-07-18T17:17:13#26050bbfdb74"
 },
 {
  "as_of": "2026-06-10",
  "outbreak": true,
  "metric": "confirmed_cases",
  "value": 600,
  "geography": "national_drc",
  "count_type": "cumulative",
  "date": "2026-06-10",
  "source": "Japan Times",
  "url": "https://www.japantimes.co.jp/news/2026/06/10/world/congo-ebola-cases-600/"
 },
 {
  "as_of": null,
  "outbreak": true,
  "metric": "total_cases",
  "value": 1200,
  "geography": "national_drc",
  "count_type": "cumulative",
  "date": "2026-06-27",
  "source": "Google News - DR Congo (en)",
  "url": "https://news.google.com/rss/articles/CBMihwFBVV95cUxNTmpEd3JKRFkxeUZsNHpFMTJjaUZzMXNLS3JSMk1PMFRrYUxqeVh0UXVyOXlfWTN2dGZfUjIyX0g2NGpmVXplS3ZEcHRoMHBNWUxUYnp1YXEtSTdtaDVSYUZsTl9tWnRSRUJNamZ3alFuWEsxM2JGb081MTJCTWxoWmJGdXRMNXfSAYwBQVVfeXFMTk9Ud3FRLXhIbDVONG9lQmYyaEV2bnVvS2N3cFE4blN6X0VBOHlsUGRWSzVXZWp1RlJfYlhoLVZGcHFjaVp2ejJFRnlBZkQxSTd4c3UwM0RMOUdZODhId083eXY2WjlTODZPZE5KTzhrLXBTdnpXRzZKbTJlUVV5UGkyTEoyMXg1cjNtU08?oc=5"
 },
 {
  "metric": "confirmed_cases",
  "count_type": "cumulative",
  "geography": "national_drc",
  "as_of": "2026-07-27",
  "outbreak": true,
  "value": 3000,
  "date": "2026-07-27",
  "source": "Google News - DR Congo (en)",
  "url": "2026-07-27T06:52:23#2463751790c9"
 },
 {
  "count_type": "cumulative",
  "metric": "deaths",
  "value": 1000,
  "geography": "national_drc",
  "as_of": "2026-07-24",
  "outbreak": true,
  "date": "2026-07-24",
  "source": "Google News - RDC (fr)",
  "url": "2026-07-24T01:59:00#c36dc550665b"
 },
 {
  "count_type": "unclear",
  "metric": "total_cases",
  "value": 4000,
  "geography": "national_drc",
  "as_of": "2026-08-06",
  "outbreak": true,
  "date": "2026-08-06",
  "source": "Google News - DR Congo (en)",
  "url": "https://news.google.com/rss/articles/CBMiXEFVX3lxTE9sZG5XQ3hTcXNPZUowbHlJVFdpb3UtUzdxM3NwZU1ieFlPYXRlWTVRMFQzcnF4dmlScWtjTVE2NFBiNE9yRFI2Y3BBOFFsbkh5LW9TSURKVnhuNmdw0gFcQVVfeXFMT2xkbldDeFNxc09lSjBseUlUV2lvdS1TN3Ezc3BlTWJ4WU9hdGVZNVEwVDNycXh2aVJxa2NNUTY0UGI0T3JEUjZjcEE4UWxuSHktb1NJREpWeG42Z3A?oc=5"
 },
 {
  "as_of": null,
  "outbreak": true,
  "metric": "deaths",
  "value": 1500,
  "geography": "national_drc",
  "count_type": "cumulative",
  "date": "2026-07-31",
  "source": "Google News - RDC (fr)",
  "url": "https://news.google.com/rss/articles/CBMi6AFBVV95cUxNQlhmRmp4Y3pzZ0tEaDZEN3VpdnlQckVVa3pyTlVxNmZDOXFZem9XNUNhaVI4ZUdVeWNvb3dBUkNpS2VTMDVzSjhlOHZJRGE4a3pqRFJ2TWFhTVpLOXdjclZKMlpjNVhKRnlxYm1rS3gweHRvWWVUV1U0enVkaWZyd2JMLTlUVTBPZ094aWNoTkFQcktWV3lhaC1Qa1lzUWlvNDZjYVZ2MG5GWE9DRFVBQkxPZG9FTTFZZGFwb1VMc0tublJKejhPZW84cnNRdVpiaG9ZekxXMEQ2QkRrMTJ5Q2NHdGtTbE5O?oc=5"
 },
 {
  "as_of": null,
  "outbreak": true,
  "metric": "confirmed_cases",
  "value": 1800,
  "geography": "national_drc",
  "count_type": "cumulative",
  "date": "2026-07-10",
  "source": "France24",
  "url": "https://www.france24.com/en/ebola-outbreak-in-dr-congo-leaves-hundreds-dead-and-children-orphaned"
 },
 {
  "as_of": null,
  "outbreak": true,
  "metric": "deaths",
  "value": 600,
  "geography": "national_drc",
  "count_type": "cumulative",
  "date": "2026-07-10",
  "source": "France24",
  "url": "https://www.france24.com/en/ebola-outbreak-in-dr-congo-leaves-hundreds-dead-and-children-orphaned"
 },
 {
  "as_of": null,
  "outbreak": true,
  "metric": "confirmed_cases",
  "value": 282,
  "geography": "national_drc",
  "count_type": "cumulative",
  "date": "2026-06-01",
  "source": "France24 Arabic",
  "url": "https://www.france24.com/ar/%D8%A3%D9%81%D8%B1%D9%8A%D9%82%D9%8A%D8%A7/20260601-%D8%A7%D9%84%D8%A8%D8%B1%D8%A7%D8%B2%D9%8A%D9%84-%D8%AA%D8%B9%D8%B2%D9%84-%D8%B1%D8%AC%D9%84%D9%8A%D9%86-%D9%84%D9%84%D8%A7%D8%B4%D8%AA%D8%A8%D8%A7%D9%87-%D8%A8%D8%A5%D8%B5%D8%A7%D8%A8%D8%AA%D9%87%D9%85%D8%A7-%D8%A8%D8%A5%D9%8A%D8%A8%D9%88%D9%84%D8%A7-%D9%88%D8%B3%D8%B7-%D8%AA%D9%81%D8%B4-%D8%AC%D8%AF%D9%8A%D8%AF-%D9%81%D9%8A-%D8%A7%D9%84%D9%83%D9%88%D9%86%D8%BA%D9%88-%D8%A7%D9%84%D8%AF%D9%8A%D9%85%D9%82%D8%B1%D8%A7%D8%B7%D9%8A%D8%A9-%D8%A3%D9%88%D8%BA%D9%86%D8%AF%D8%A7-%D8%B5%D8%AD%D8%A9"
 },
 {
  "as_of": "2026-07-24",
  "outbreak": true,
  "metric": "confirmed_cases",
  "value": 3075,
  "geography": "national_drc",
  "count_type": "cumulative",
  "date": "2026-07-27",
  "source": "Politico.cd",
  "url": "https://beto.cd/ebola-rdc-3075-cas-1354-morts-24-juillet-cap-3000-franchi/"
 },
 {
  "as_of": "2026-07-24",
  "outbreak": true,
  "metric": "deaths",
  "value": 1354,
  "geography": "national_drc",
  "count_type": "cumulative",
  "date": "2026-07-27",
  "source": "Politico.cd",
  "url": "https://beto.cd/ebola-rdc-3075-cas-1354-morts-24-juillet-cap-3000-franchi/"
 },
 {
  "as_of": "2026-07-24",
  "outbreak": true,
  "metric": "recovered",
  "value": 556,
  "geography": "national_drc",
  "count_type": "cumulative",
  "date": "2026-07-27",
  "source": "Politico.cd",
  "url": "https://beto.cd/ebola-rdc-3075-cas-1354-morts-24-juillet-cap-3000-franchi/"
 },
 {
  "as_of": "2026-07-24",
  "outbreak": true,
  "metric": "confirmed_cases",
  "value": 102,
  "geography": "national_drc",
  "count_type": "new",
  "date": "2026-07-27",
  "source": "Politico.cd",
  "url": "https://beto.cd/ebola-rdc-3075-cas-1354-morts-24-juillet-cap-3000-franchi/"
 },
 {
  "as_of": "2026-07-24",
  "outbreak": true,
  "metric": "confirmed_cases",
  "value": 87,
  "geography": "subnational",
  "count_type": "new",
  "date": "2026-07-27",
  "source": "Politico.cd",
  "url": "https://beto.cd/ebola-rdc-3075-cas-1354-morts-24-juillet-cap-3000-franchi/"
 },
 {
  "as_of": "2026-07-24",
  "outbreak": true,
  "metric": "deaths",
  "value": 45,
  "geography": "national_drc",
  "count_type": "new",
  "date": "2026-07-27",
  "source": "Politico.cd",
  "url": "https://beto.cd/ebola-rdc-3075-cas-1354-morts-24-juillet-cap-3000-franchi/"
 },
 {
  "as_of": "2026-07-18",
  "outbreak": true,
  "metric": "deaths",
  "value": 864,
  "geography": "national_drc",
  "count_type": "cumulative",
  "date": "2026-07-18",
  "source": "Google News - DR Congo (en)",
  "url": "https://news.google.com/rss/articles/CBMiiAFBVV95cUxPYUg4czI0QktNdVgxMXJncFA0TUhaT0Yzd0JBb2ZKVEtUY2s1S1RGd01RMGtUUXF0X2huRkphTkpqbnozOTZBZE82RGh0WHFyd3c4b0x5UmoyQ0RjX0ZiOW9lYlRxUm9xSzBZVDd0bEFqVW84Q3RYLWFOSWZnLXdWbUNJb0ZQSWpD0gGIAUFVX3lxTE9hSDhzMjRCS011WDExcmdwUDRNSFpPRjN3QkFvZkpUS1RjazVLVEZ3TVEwa1RRcXRfaG5GSmFOSmpuejM5NkFkTzZEaHRYcXJ3dzhvTHlSajJDRGNfRmI5b2ViVHFSb3FLMFlUN3RsQWpVbzhDdFgtYU5JZmctd1ZtQ0lvRlBJakM?oc=5"
 },
 {
  "as_of": null,
  "outbreak": true,
  "metric": "deaths",
  "value": 131,
  "geography": "national_drc",
  "count_type": "cumulative",
  "date": "2026-05-19",
  "source": "The Hindu",
  "url": "https://www.thehindu.com/news/international/who-chief-says-deeply-concerned-by-scale-and-speed-of-democratic-republic-congos-ebola-outbreak/article70997237.ece"
 },
 {
  "as_of": null,
  "outbreak": true,
  "metric": "suspected_cases",
  "value": 513,
  "geography": "national_drc",
  "count_type": "cumulative",
  "date": "2026-05-19",
  "source": "The Hindu",
  "url": "https://www.thehindu.com/news/international/who-chief-says-deeply-concerned-by-scale-and-speed-of-democratic-republic-congos-ebola-outbreak/article70997237.ece"
 },
 {
  "value": 1000,
  "geography": "national_drc",
  "outbreak": true,
  "count_type": "cumulative",
  "metric": "deaths",
  "as_of": "2026-07-23",
  "date": "2026-07-23",
  "source": "NPR World",
  "url": "2026-07-23T04:45:45#cd6b789ae7e3"
 },
 {
  "as_of": "2026-07-10",
  "outbreak": true,
  "metric": "confirmed_cases",
  "value": 1800,
  "geography": "national_drc",
  "count_type": "cumulative",
  "date": "2026-07-10",
  "source": "Google News - Kivu/M23 (fr)",
  "url": "https://news.google.com/rss/articles/CBMijAFBVV95cUxQUDhQSEtSellYSzI2cGdJU2ttNHVFNHVEdTVJM1RGQWl4a2gtV3NJZ1FCRWNVd2JtOHZrdVRuYjRVWVVlQnhla01aWDJaT3FRRTN1M0U1RTVqWHJxYXh4QmRIZzU0MHV1bVlUWkc1UGxDRGxUQk40M2VUNnltbkJqNTZXM2h0Y3FFdHdoaw?oc=5"
 },
 {
  "as_of": "2026-07-10",
  "outbreak": true,
  "metric": "deaths",
  "value": 625,
  "geography": "national_drc",
  "count_type": "cumulative",
  "date": "2026-07-10",
  "source": "Google News - Kivu/M23 (fr)",
  "url": "https://news.google.com/rss/articles/CBMijAFBVV95cUxQUDhQSEtSellYSzI2cGdJU2ttNHVFNHVEdTVJM1RGQWl4a2gtV3NJZ1FCRWNVd2JtOHZrdVRuYjRVWVVlQnhla01aWDJaT3FRRTN1M0U1RTVqWHJxYXh4QmRIZzU0MHV1bVlUWkc1UGxDRGxUQk40M2VUNnltbkJqNTZXM2h0Y3FFdHdoaw?oc=5"
 },
 {
  "as_of": null,
  "outbreak": true,
  "metric": "deaths",
  "value": 190,
  "geography": "subnational",
  "count_type": "cumulative",
  "date": "2026-07-23",
  "source": "Google News - DR Congo (en)",
  "url": "https://news.google.com/rss/articles/CBMizAFBVV95cUxPUUlmYzZhUjhjZTdkYVpSZm82b3JUazdxdjJvZ0FkT0x3aGo3SDBBQngwTjA0N1pjclFhOUkwcTlYZElQVXVZTnRGN0pHQnhFM01vYktmTF8yd2RUWDlFNFRXSkRxQ1lkV2ZNSjdJX0g4Z29DLTg2NUNRWmhJRlpVZFhMMTJTckk2RXZGdnZCSHd0bXZFekF4ZjhaVVlGc1JxdFprOGhCdERIWkZUcTQxY2o2YUV0NHJ6WnFla3hIUjlleFJDeTBWQkxjRE4?oc=5"
 },
 {
  "as_of": null,
  "outbreak": true,
  "metric": "total_cases",
  "value": 500,
  "geography": "unclear",
  "count_type": "cumulative",
  "date": "2026-07-23",
  "source": "Google News - DR Congo (en)",
  "url": "https://news.google.com/rss/articles/CBMizAFBVV95cUxPUUlmYzZhUjhjZTdkYVpSZm82b3JUazdxdjJvZ0FkT0x3aGo3SDBBQngwTjA0N1pjclFhOUkwcTlYZElQVXVZTnRGN0pHQnhFM01vYktmTF8yd2RUWDlFNFRXSkRxQ1lkV2ZNSjdJX0g4Z29DLTg2NUNRWmhJRlpVZFhMMTJTckk2RXZGdnZCSHd0bXZFekF4ZjhaVVlGc1JxdFprOGhCdERIWkZUcTQxY2o2YUV0NHJ6WnFla3hIUjlleFJDeTBWQkxjRE4?oc=5"
 },
 {
  "as_of": "2026-07-07",
  "outbreak": true,
  "metric": "confirmed_cases",
  "value": 1502,
  "geography": "national_drc",
  "count_type": "cumulative",
  "date": "2026-07-07",
  "source": "Africanews",
  "url": "http://www.africanews.com/2026/07/04/confirmed-ebola-cases-in-dr-congo-rise-to-1502/"
 },
 {
  "as_of": "2026-07-07",
  "outbreak": true,
  "metric": "deaths",
  "value": 473,
  "geography": "national_drc",
  "count_type": "cumulative",
  "date": "2026-07-07",
  "source": "Africanews",
  "url": "http://www.africanews.com/2026/07/04/confirmed-ebola-cases-in-dr-congo-rise-to-1502/"
 },
 {
  "as_of": "2026-07-27",
  "outbreak": true,
  "metric": "confirmed_cases",
  "value": 3200,
  "geography": "national_drc",
  "count_type": "cumulative",
  "date": "2026-07-27",
  "source": "Japan Times",
  "url": "https://www.japantimes.co.jp/news/2026/07/27/world/science-health/ebola-congo-second-largest-cases/"
 },
 {
  "as_of": null,
  "outbreak": true,
  "metric": "total_cases",
  "value": 3500,
  "geography": "national_drc",
  "count_type": "cumulative",
  "date": "2026-07-31",
  "source": "Google News - DR Congo (en)",
  "url": "https://news.google.com/rss/articles/CBMihAFBVV95cUxPVjBGUk1tNExNUUx5a3BYOERBdTBMeExEbFgtV0MzMVlKSkxobDBUZHJXSVh5XzhsMFJRVnV4dHhaY3ZhZ0dDSmZYRFE2V2pFazdSRUJJZWdyTnJYcXZiZTNPdU9EcDRNT2VreEt2UWw5Nlg4UG0wRk5pUThoZUUwbUNnRGc?oc=5"
 },
 {
  "as_of": null,
  "outbreak": true,
  "metric": "total_cases",
  "value": 3000,
  "geography": "national_drc",
  "count_type": "cumulative",
  "date": "2026-07-25",
  "source": "Google News - DR Congo (en)",
  "url": "https://news.google.com/rss/articles/CBMiggFBVV95cUxPZmtJR0IxY3RZU0dfY3dHYVY3UUlxdm9KdVRodjhmMXVmdmlNUWwtZzJSVmlxYWZCOWtqcGhvdW1Ic1k4QWxVNDNvMDM3X2xxM2pnTUNVLTR3T0dDUUVEMWNENzd3TzhMbkRIYXZfYnhsN1hfQU1jLUJvaHRGeDA3eXBR?oc=5"
 },
 {
  "outbreak": true,
  "value": 1500,
  "metric": "deaths",
  "count_type": "cumulative",
  "geography": "national_drc",
  "as_of": "2026-07-30",
  "date": "2026-07-30",
  "source": "Google News - RDC (fr)",
  "url": "2026-07-30T12:40:32#b90286d727a9"
 },
 {
  "as_of": null,
  "outbreak": true,
  "metric": "total_cases",
  "value": 2000,
  "geography": "national_drc",
  "count_type": "cumulative",
  "date": "2026-07-17",
  "source": "Google News - DR Congo (en)",
  "url": "https://news.google.com/rss/articles/CBMisAFBVV95cUxQZENobmU4UTZvN1lxWWY4bTk5amtRUlI1dldJVi1LOUdINzdyckhfZFlhQWQ4WXRMdGRnQ21XaUl2N1hDSnBGSFRaLWxfYzU3ckR0QnJOSWl4X1RhTTR2b1ZsZV9vZll3b3FWR2hQaXpqUE9hYktibXlxai13blk0T01lQVljcEx0MmY5MjMwZXA2UFlxVmlSbkJweUc0a1pDWjZwV2xtMXR1djA3NDE3Qw?oc=5"
 },
 {
  "as_of": null,
  "outbreak": true,
  "metric": "deaths",
  "value": 500,
  "geography": "national_drc",
  "count_type": "cumulative",
  "date": "2026-07-07",
  "source": "Politico.cd",
  "url": "https://beto.cd/ebola-lafrique-du-sud-se-prepare-a-une-possible-importation-depuis-la-rdc/"
 },
 {
  "metric": "vaccinated",
  "geography": "national_drc",
  "count_type": "unclear",
  "as_of": null,
  "outbreak": true,
  "value": 70000,
  "date": "2026-08-20",
  "source": "Google News - DR Congo (en)",
  "url": "https://news.google.com/rss/articles/CBMiYEFVX3lxTE5iWHNGOVpraTZESTlXbTJSYnJNZ0l6eHNta3p5ckQxWWxRdHRQUkR0X2szYmVXVnBwUVhtb1JNOG14d1ZzVTJvNXRYSmNJSkUwYWk2Y3YwbUZud3BFLW9WTg?oc=5"
 },
 {
  "count_type": "cumulative",
  "metric": "total_cases",
  "geography": "national_drc",
  "as_of": "2026-07-27",
  "outbreak": true,
  "value": 3000,
  "date": "2026-07-27",
  "source": "Google News - DR Congo (en)",
  "url": "2026-07-27T08:46:11#8fd0410284aa"
 },
 {
  "as_of": "2026-07-09",
  "outbreak": true,
  "metric": "deaths",
  "value": 600,
  "geography": "national_drc",
  "count_type": "cumulative",
  "date": "2026-07-09",
  "source": "Google News - DR Congo (en)",
  "url": "https://news.google.com/rss/articles/CBMibkFVX3lxTFBCR2JtRDFoVEtINWtOaXlzVVppT3JGclVaelJYeTRjTEFMTHFzZUE2TGlDc1RRRzhwQ00xU3FWMEtOcE15Q3owenNiVDBZWGtMY2JNX2FsYXhzZTQzOTlRRkc4MTNwbWpFNEM2cE93?oc=5"
 },
 {
  "outbreak": true,
  "value": 1960,
  "metric": "deaths",
  "count_type": "cumulative",
  "geography": "national_drc",
  "as_of": null,
  "date": "2026-08-10",
  "source": "Google News - RDC (fr)",
  "url": "https://news.google.com/rss/articles/CBMi6wFBVV95cUxOdTVjckJZVGRTMlMtaXBrd0FTS09NajBpWnB5SEFzZlhjXzZHaDhZN1p3QVVCczRxUXgtNDIwUnNPaWdOQmwydmxFZ1VycUxwOGJYSXFncWpFSUJjLWkzUEZ2VlVJbkNWUUFHdlBjYnNuYnFSVFdHR0c5V0FjZUthbHpyLVl0aVFTbWVNcnEtdWxnamE2Y1Q5WFJBaEJzR1EtMjFPMTZONUJOQ2hBMjZlMnBveEtRdl80dGdKLXE2TlU1ZFFBcHllelRnSkdPU01QLVV5RlJDYm1NOExUQjVOUWZsdWp3VlphLUdz0gHwAUFVX3lxTFAxMGlRQkxvSDUwZFNTRXZiMGZlbENXVVNVRjV3OXgxZUJOS1VoQ0tIekNvZWw2MkRvUGloZnpUWmdjYldVSGV0djBNNjJaUDV3Y0ZQVGhEY2NqV0FReUJaMmhvdzVScU5TNHFwTG55R3pUNGVrRGVPQlpsVHd1b0hMSVhUaTRvTWhxREJVYlJLeXRUc2hVVVMya1g4ZHNuVXRRV2hLQkJ0VEhvV0NLVk13NFQ3RW5PeEVpV1ZYcF9OcVkwVGFjeHViQnpLaWtmYUp3UnhPVk5WMTVLM2k5OVk3WjNXbzBoUGNzZlUzM1JOTg?oc=5"
 },
 {
  "as_of": null,
  "outbreak": true,
  "metric": "confirmed_cases",
  "value": 4500,
  "geography": "national_drc",
  "count_type": "cumulative",
  "date": "2026-08-10",
  "source": "Google News - RDC (fr)",
  "url": "https://news.google.com/rss/articles/CBMi6wFBVV95cUxOdTVjckJZVGRTMlMtaXBrd0FTS09NajBpWnB5SEFzZlhjXzZHaDhZN1p3QVVCczRxUXgtNDIwUnNPaWdOQmwydmxFZ1VycUxwOGJYSXFncWpFSUJjLWkzUEZ2VlVJbkNWUUFHdlBjYnNuYnFSVFdHR0c5V0FjZUthbHpyLVl0aVFTbWVNcnEtdWxnamE2Y1Q5WFJBaEJzR1EtMjFPMTZONUJOQ2hBMjZlMnBveEtRdl80dGdKLXE2TlU1ZFFBcHllelRnSkdPU01QLVV5RlJDYm1NOExUQjVOUWZsdWp3VlphLUdz0gHwAUFVX3lxTFAxMGlRQkxvSDUwZFNTRXZiMGZlbENXVVNVRjV3OXgxZUJOS1VoQ0tIekNvZWw2MkRvUGloZnpUWmdjYldVSGV0djBNNjJaUDV3Y0ZQVGhEY2NqV0FReUJaMmhvdzVScU5TNHFwTG55R3pUNGVrRGVPQlpsVHd1b0hMSVhUaTRvTWhxREJVYlJLeXRUc2hVVVMya1g4ZHNuVXRRV2hLQkJ0VEhvV0NLVk13NFQ3RW5PeEVpV1ZYcF9OcVkwVGFjeHViQnpLaWtmYUp3UnhPVk5WMTVLM2k5OVk3WjNXbzBoUGNzZlUzM1JOTg?oc=5"
 },
 {
  "value": 4000,
  "outbreak": true,
  "geography": "national_drc",
  "count_type": "cumulative",
  "as_of": "2026-08-07",
  "metric": "total_cases",
  "date": "2026-08-07",
  "source": "Google News - DR Congo (en)",
  "url": "https://news.google.com/rss/articles/CBMifkFVX3lxTE9EWVlabVEtMnlsQzFvUkJtd0lzZllNU25JdzVWWUNPQmd3c0RoX2pLR0Fuc1NTQkFOMmFjTE1aMkRwbXAzM0ctRjNuOWJkbWoxa0xTNjlTWTZ2UHRyZzNkdGZYQkJFQVdBWTFiMEUyeFU4SDZ4TjR1ckF3UHdhZw?oc=5"
 },
 {
  "as_of": null,
  "outbreak": true,
  "metric": "deaths",
  "value": 930,
  "geography": "national_drc",
  "count_type": "cumulative",
  "date": "2026-07-20",
  "source": "Google News - DR Congo (en)",
  "url": "https://news.google.com/rss/articles/CBMiowFBVV95cUxPT29iUzNYRW5Jb05XbUUtWmlJZ3RKWGxJOEU5YVNURktlWG85VDVyVjhqaHp4QmRhY3lfN294azV4MlpaelhpdHF2ZV82ckQyZlF0cUg2OTczRWpyckdDNmN6bXQtN3NZcnd6cXhFVkVCb29Bb2Rfb0g3NUVSNEl6UkNOaDc4c1hoVkh5TlYtOVptUm1mR1VFTWU1NUJuYUhkNnd3?oc=5"
 },
 {
  "as_of": null,
  "geography": "national_drc",
  "metric": "total_cases",
  "outbreak": true,
  "value": 4600,
  "count_type": "cumulative",
  "date": "2026-08-14",
  "source": "Google News - DR Congo (en)",
  "url": "https://news.google.com/rss/articles/CBMiowFBVV95cUxQOTFFYi1JbFd6bjlfYlk2eGY5b2JaRElTRlpYSEJpaDNvV0ptenJZSzhzUDF2ZTNuUXdkVHVta3NuNk1fdDBFMGtndkktaDd6WDBEcWJPR3hnSzI2Z0Y3VG41T0l0N2dtNXJhVnNZTTljSm1LOFNtZFZhR2U1WENxMGRjRlFZOUE5U0VHTjRZS25QOVhXTzcwZUd6ajNJT2FXd3ZB?oc=5"
 },
 {
  "metric": "deaths",
  "count_type": "cumulative",
  "geography": "national_drc",
  "outbreak": true,
  "value": 2500,
  "as_of": null,
  "date": "2026-08-21",
  "source": "Google News - DR Congo (en)",
  "url": "https://news.google.com/rss/articles/CBMi8gFBVV95cUxONlJGWDVTSkI4Z3p5RzkwU2Q5NVFaeE5WZ3RXajdQeS1Zbi1LeXRkdzJLLWpqSDZTSUlDc2pFQ1dkemZsME5aN1IyZHhTejlNbTdFTmotSU1iSnJSVFZLWmZDLV81Mks5TzRSblctWjREVlh5R2dGSkh0b0lvTElCTlM0d1MzUVBpS0FPNG5JMmdPS2lkcThDUnpVTEJvWDFlYkw5N0JkM0J6Ni1pZzBBTUc0MVU5SG1JNVotZ1phaEJVQndBb3pSckRRRTctcmczZ0pVVTNtTWNNV1g5Y3d0bVhVOEhBaU1oT3E2eWN2NW0xQdIB8gFBVV95cUxONlJGWDVTSkI4Z3p5RzkwU2Q5NVFaeE5WZ3RXajdQeS1Zbi1LeXRkdzJLLWpqSDZTSUlDc2pFQ1dkemZsME5aN1IyZHhTejlNbTdFTmotSU1iSnJSVFZLWmZDLV81Mks5TzRSblctWjREVlh5R2dGSkh0b0lvTElCTlM0d1MzUVBpS0FPNG5JMmdPS2lkcThDUnpVTEJvWDFlYkw5N0JkM0J6Ni1pZzBBTUc0MVU5SG1JNVotZ1phaEJVQndBb3pSckRRRTctcmczZ0pVVTNtTWNNV1g5Y3d0bVhVOEhBaU1oT3E2eWN2NW0xQQ?oc=5"
 },
 {
  "as_of": "2026-07-07",
  "outbreak": true,
  "metric": "deaths",
  "value": 500,
  "geography": "national_drc",
  "count_type": "cumulative",
  "date": "2026-07-07",
  "source": "Google News - DR Congo (en)",
  "url": "https://news.google.com/rss/articles/CBMitwFBVV95cUxOVTlkSTlDU0NTbEgzLTBMSjNIanpESC1pcGQ2czk2YW8yUlhlWHNiZkFDdkhCOUw1cFl2WXpoYVQtS0xFV25FVVhNSTNMS1JlaUhxc2tIU09kMzE3SWlzRWRNS0MtZXc1aFNtUjMxcDNKT3NMa2tzU2xfYjR6MlV2S3lyZmpoT1djMmViMDJHU1h4ck11aFJNdlpJT01QdldOTk1GX2w2U0tqWklRSGhuSVVsbHVoSXc?oc=5"
 },
 {
  "as_of": null,
  "outbreak": true,
  "metric": "deaths",
  "value": 1500,
  "geography": "national_drc",
  "count_type": "cumulative",
  "date": "2026-07-30",
  "source": "Google News - DR Congo (en)",
  "url": "https://news.google.com/rss/articles/CBMikAFBVV95cUxOV0VLRE54ZDM2THNqYlFCUF90WnJ5ZWt4WHNibDZabnpLYXQ3RmY0QjVGSVdBM1NfdHUydkRSYzcwdldiZWZIMEpqUmw2Y21MT3JWSE5YWUxIQlJaMVp1MDJFRkJtT1J3Qy1XcGJrTE95cUlXQzFka3dsazlfbkdxTlZUUVZYWHo0N09KLUJxdGk?oc=5"
 },
 {
  "as_of": null,
  "outbreak": true,
  "metric": "deaths",
  "value": 1500,
  "geography": "national_drc",
  "count_type": "cumulative",
  "date": "2026-07-30",
  "source": "RFI Afrique",
  "url": "https://www.rfi.fr/fr/afrique/20260730-rdc-face-%C3%A0-la-progression-d-ebola-l-onu-r%C3%A9clame-un-renforcement-massif-des-moyens"
 },
 {
  "as_of": null,
  "outbreak": true,
  "metric": "confirmed_cases",
  "value": 3400,
  "geography": "national_drc",
  "count_type": "cumulative",
  "date": "2026-07-30",
  "source": "RFI Afrique",
  "url": "https://www.rfi.fr/fr/afrique/20260730-rdc-face-%C3%A0-la-progression-d-ebola-l-onu-r%C3%A9clame-un-renforcement-massif-des-moyens"
 },
 {
  "as_of": "2026-06-26",
  "outbreak": true,
  "metric": "confirmed_cases",
  "value": 1155,
  "geography": "national_drc",
  "count_type": "cumulative",
  "date": "2026-06-26",
  "source": "Google News - RDC (fr)",
  "url": "https://news.google.com/rss/articles/CBMibkFVX3lxTE9vY0dsZHFjRnpzVXVTV0lSdVBydGZTQTVTZ2Qya2d5d29mYm12MDdnZWFvT0dZcGdKLWlPWnlKQ3FxeUFyWkVmVWpTM2pQaUdZRTN1aklmbWZMMzZ5SVhEeEVMaFM4Q2pCZGVGMmdB?oc=5"
 },
 {
  "as_of": "2026-06-26",
  "outbreak": true,
  "metric": "deaths",
  "value": 304,
  "geography": "national_drc",
  "count_type": "cumulative",
  "date": "2026-06-26",
  "source": "Google News - RDC (fr)",
  "url": "https://news.google.com/rss/articles/CBMibkFVX3lxTE9vY0dsZHFjRnpzVXVTV0lSdVBydGZTQTVTZ2Qya2d5d29mYm12MDdnZWFvT0dZcGdKLWlPWnlKQ3FxeUFyWkVmVWpTM2pQaUdZRTN1aklmbWZMMzZ5SVhEeEVMaFM4Q2pCZGVGMmdB?oc=5"
 },
 {
  "as_of": null,
  "outbreak": true,
  "metric": "deaths",
  "value": 304,
  "geography": "national_drc",
  "count_type": "cumulative",
  "date": "2026-06-26",
  "source": "Google News - RDC (fr)",
  "url": "https://news.google.com/rss/articles/CBMiswFBVV95cUxNQVFEeW1uNkF0TTR5NTVPaGRaMzZ0elpqeWx1dDFYZW1oRkdNMXdUMEEzSDlKRkFRa1ZXLUdKaS16ekc5cnlLSWVXMVJKZDNxMkh6cHhiMHNPWXVHYzNYblB4andEV0JFTnR3Qy1YcXN1b2FlcVNMRGlVdEdBaE5oYjBNSEoxeGw1UDUzNGljWE50ZU9oblBkNWQxQ3hWUkVXNlpsbnNFZ2Z0dWhUaS03V0Rldw?oc=5"
 },
 {
  "as_of": null,
  "outbreak": true,
  "metric": "confirmed_cases",
  "value": 1115,
  "geography": "national_drc",
  "count_type": "cumulative",
  "date": "2026-06-26",
  "source": "Google News - RDC (fr)",
  "url": "https://news.google.com/rss/articles/CBMiswFBVV95cUxNQVFEeW1uNkF0TTR5NTVPaGRaMzZ0elpqeWx1dDFYZW1oRkdNMXdUMEEzSDlKRkFRa1ZXLUdKaS16ekc5cnlLSWVXMVJKZDNxMkh6cHhiMHNPWXVHYzNYblB4andEV0JFTnR3Qy1YcXN1b2FlcVNMRGlVdEdBaE5oYjBNSEoxeGw1UDUzNGljWE50ZU9oblBkNWQxQ3hWUkVXNlpsbnNFZ2Z0dWhUaS03V0Rldw?oc=5"
 },
 {
  "outbreak": true,
  "value": 3200,
  "as_of": "2026-07-27",
  "count_type": "cumulative",
  "metric": "total_cases",
  "geography": "national_drc",
  "date": "2026-07-27",
  "source": "Google News - DR Congo (en)",
  "url": "2026-07-27T21:15:43#4aafd2584caf"
 },
 {
  "as_of": "2026-07-27",
  "geography": "national_drc",
  "outbreak": true,
  "metric": "deaths",
  "value": 1405,
  "count_type": "cumulative",
  "date": "2026-07-27",
  "source": "Google News - DR Congo (en)",
  "url": "2026-07-27T21:15:43#4aafd2584caf"
 },
 {
  "metric": "confirmed_cases",
  "geography": "national_drc",
  "value": 2973,
  "count_type": "cumulative",
  "as_of": "2026-07-25",
  "outbreak": true,
  "date": "2026-07-25",
  "source": "Google News - RDC (fr)",
  "url": "2026-07-25T12:38:06#f8055e7b7eaa"
 },
 {
  "value": 1309,
  "geography": "national_drc",
  "outbreak": true,
  "metric": "deaths",
  "count_type": "cumulative",
  "as_of": "2026-07-25",
  "date": "2026-07-25",
  "source": "Google News - RDC (fr)",
  "url": "2026-07-25T12:38:06#f8055e7b7eaa"
 },
 {
  "as_of": null,
  "outbreak": true,
  "metric": "deaths",
  "value": 400,
  "geography": "national_drc",
  "count_type": "cumulative",
  "date": "2026-07-02",
  "source": "Google News - RDC (fr)",
  "url": "https://news.google.com/rss/articles/CBMiowFBVV95cUxOeUFodS1hV2s1U3Q0UTlpM01wcTNoY3VxUS0xdG5EV3VSNVNlWGt0SG1paW1EODdkMmo2c25RcWNxcnRyMFduQ21IZF9aQkJqUm93aVNNYlZTaktYOV9vM0lIYnpkUmU2bkFFdWUzRWhZOVl0UkNNNl9ZajRWMXZ6ZTF1NWEzc0JxUkYyemRzN1Aya3lBUGFrZUViLWdDaXpfRlQ0?oc=5"
 },
 {
  "as_of": "2026-06-29",
  "outbreak": true,
  "metric": "total_cases",
  "value": 1274,
  "geography": "national_drc",
  "count_type": "cumulative",
  "date": "2026-06-29",
  "source": "Premium Times Nigeria",
  "url": "https://www.premiumtimesng.com/health/health-news/891683-drc-ebola-cases-rise-to-1274-96-health-workers-infected-africa-cdc.html"
 },
 {
  "as_of": "2026-06-29",
  "outbreak": true,
  "metric": "health_worker_cases",
  "value": 92,
  "geography": "national_drc",
  "count_type": "cumulative",
  "date": "2026-06-29",
  "source": "Premium Times Nigeria",
  "url": "https://www.premiumtimesng.com/health/health-news/891683-drc-ebola-cases-rise-to-1274-96-health-workers-infected-africa-cdc.html"
 },
 {
  "as_of": "2026-06-29",
  "outbreak": true,
  "metric": "health_worker_cases",
  "value": 4,
  "geography": "national_uganda",
  "count_type": "cumulative",
  "date": "2026-06-29",
  "source": "Premium Times Nigeria",
  "url": "https://www.premiumtimesng.com/health/health-news/891683-drc-ebola-cases-rise-to-1274-96-health-workers-infected-africa-cdc.html"
 },
 {
  "as_of": "2026-06-29",
  "outbreak": true,
  "metric": "health_worker_cases",
  "value": 96,
  "geography": "cross_border_total",
  "count_type": "cumulative",
  "date": "2026-06-29",
  "source": "Premium Times Nigeria",
  "url": "https://www.premiumtimesng.com/health/health-news/891683-drc-ebola-cases-rise-to-1274-96-health-workers-infected-africa-cdc.html"
 },
 {
  "as_of": "2026-05-30",
  "outbreak": true,
  "metric": "deaths",
  "value": 43,
  "geography": "cross_border_total",
  "count_type": "cumulative",
  "date": "2026-05-31",
  "source": "Al Jazeera Arabic",
  "url": "https://www.aljazeera.net/news/2026/5/31/%d9%85%d8%a7-%d8%a2%d8%ae%d8%b1-%d8%a7%d9%84%d8%a5%d8%ad%d8%b5%d8%a7%d8%a6%d9%8a%d8%a7%d8%aa-%d8%a5%d9%8a%d8%a8%d9%88%d9%84%d8%a7-%d9%8a%d9%88%d8%a7%d8%b5%d9%84?traffic_source=rss"
 },
 {
  "as_of": "2026-05-30",
  "outbreak": true,
  "metric": "confirmed_cases",
  "value": 263,
  "geography": "cross_border_total",
  "count_type": "cumulative",
  "date": "2026-05-31",
  "source": "Al Jazeera Arabic",
  "url": "https://www.aljazeera.net/news/2026/5/31/%d9%85%d8%a7-%d8%a2%d8%ae%d8%b1-%d8%a7%d9%84%d8%a5%d8%ad%d8%b5%d8%a7%d8%a6%d9%8a%d8%a7%d8%aa-%d8%a5%d9%8a%d8%a8%d9%88%d9%84%d8%a7-%d9%8a%d9%88%d8%a7%d8%b5%d9%84?traffic_source=rss"
 },
 {
  "as_of": "2026-07-04",
  "outbreak": true,
  "metric": "total_cases",
  "value": 1500,
  "geography": "national_drc",
  "count_type": "cumulative",
  "date": "2026-07-04",
  "source": "Anadolu Agency",
  "url": "https://www.aa.com.tr/en/africa/ebola-cases-in-dr-congo-jump-to-over-1-500-death-toll-rises-to-473/3985974"
 },
 {
  "as_of": "2026-07-04",
  "outbreak": true,
  "metric": "deaths",
  "value": 473,
  "geography": "national_drc",
  "count_type": "cumulative",
  "date": "2026-07-04",
  "source": "Anadolu Agency",
  "url": "https://www.aa.com.tr/en/africa/ebola-cases-in-dr-congo-jump-to-over-1-500-death-toll-rises-to-473/3985974"
 },
 {
  "as_of": "2026-07-04",
  "outbreak": true,
  "metric": "recovered",
  "value": 213,
  "geography": "national_drc",
  "count_type": "cumulative",
  "date": "2026-07-04",
  "source": "Anadolu Agency",
  "url": "https://www.aa.com.tr/en/africa/ebola-cases-in-dr-congo-jump-to-over-1-500-death-toll-rises-to-473/3985974"
 },
 {
  "as_of": "2026-07-27",
  "count_type": "cumulative",
  "geography": "unclear",
  "value": 1400,
  "outbreak": true,
  "metric": "deaths",
  "date": "2026-07-27",
  "source": "Google News - DR Congo (en)",
  "url": "2026-07-27T00:51:58#c92fc3601c7b"
 },
 {
  "as_of": null,
  "outbreak": true,
  "metric": "deaths",
  "value": 600,
  "geography": "national_drc",
  "count_type": "cumulative",
  "date": "2026-07-12",
  "source": "Politico.cd",
  "url": "https://beto.cd/anatomie-de-la-17e-epidemie-debola-plus-rapide-plus-meurtriere-sans-vaccin/"
 },
 {
  "as_of": null,
  "outbreak": true,
  "metric": "total_cases",
  "value": 3200,
  "geography": "cross_border_total",
  "count_type": "cumulative",
  "date": "2026-07-27",
  "source": "Google News - DR Congo (en)",
  "url": "https://news.google.com/rss/articles/CBMidEFVX3lxTE1maktxQmJRblNDR1hIUmR4ME1Rd3NVeWpKR1M4TE5YVWRrQjl5enBuYnpCREpOMlA5Y0pYS21melZqTmJrSzdhUkRSX2pHRm41Y056X1lpS19NdWVvMHBqVWpvUjZrX082TXptWjM4bFlFek80?oc=5"
 },
 {
  "as_of": null,
  "count_type": "unclear",
  "metric": "vaccinated",
  "value": 70000,
  "outbreak": true,
  "geography": "national_drc",
  "date": "2026-08-21",
  "source": "Google News - DR Congo (en)",
  "url": "https://news.google.com/rss/articles/CBMiWEFVX3lxTFBYWDQ5eXhwTkl4c1ZkTVcxdWtWeWdqMmFKMjdGMlIweG1EZmZOeDFIckdUU3FYdlFlcktpRWZRWUd0RXhCdFVkNTcwSVh2RDFRbXdLNE56WDA?oc=5"
 },
 {
  "as_of": "2026-07-06",
  "outbreak": true,
  "metric": "deaths",
  "value": 500,
  "geography": "national_drc",
  "count_type": "cumulative",
  "date": "2026-07-06",
  "source": "Google News - RDC (fr)",
  "url": "https://news.google.com/rss/articles/CBMinwFBVV95cUxPRFRMbXJDbTVkcFBIa0V2TVl3WWlBWnFtVlhCY1JtZ0JUYnlPZkNjZ2VCekpLVVRsaWg1MkRqWVpaX29ONDNRVEd4bHhxVTJzeUdCaHpXR3Z1MEtGd1JsdnVQU1g4Zmh0RHVyRnl6eGtacnVVdHJWd1JQRVlVZHNQeGhFSnQ3anhsbk9Td2xSR2tSLUZqbFFOTnVsbTRqQUk?oc=5"
 },
 {
  "as_of": "2026-07-27",
  "outbreak": true,
  "metric": "confirmed_cases",
  "value": 3200,
  "geography": "national_drc",
  "count_type": "cumulative",
  "date": "2026-07-27",
  "source": "Google News - DR Congo (en)",
  "url": "https://news.google.com/rss/articles/CBMizwFBVV95cUxOOTJjSmFvd0xvMFloeERsSVRic1pWbUFCZDM3ZS02eHpubmVhaEhRNWtwZk1sVFB6Sk9fZHlyMm5VYTEtTHd1RmhhMXM2LUNZTW8yV05Va0x0N2pCSDRYYVlPUEV0R0J4N0JzaERoYVMwbTlqQS1zRzJ2WXBacmJNdDFFdWlsdXczdnlGZkVwZFVXV2pTV19UUHloT05XdXA0UG91NHpVS1pJM0E0bVVSbEdxblBJN1AyakRCRGpSSUFNZ0hIaXY1NEs5YWdBTkk?oc=5"
 },
 {
  "as_of": "2026-07-27",
  "outbreak": true,
  "metric": "deaths",
  "value": 1405,
  "geography": "national_drc",
  "count_type": "cumulative",
  "date": "2026-07-27",
  "source": "Google News - DR Congo (en)",
  "url": "https://news.google.com/rss/articles/CBMizwFBVV95cUxOOTJjSmFvd0xvMFloeERsSVRic1pWbUFCZDM3ZS02eHpubmVhaEhRNWtwZk1sVFB6Sk9fZHlyMm5VYTEtTHd1RmhhMXM2LUNZTW8yV05Va0x0N2pCSDRYYVlPUEV0R0J4N0JzaERoYVMwbTlqQS1zRzJ2WXBacmJNdDFFdWlsdXczdnlGZkVwZFVXV2pTV19UUHloT05XdXA0UG91NHpVS1pJM0E0bVVSbEdxblBJN1AyakRCRGpSSUFNZ0hIaXY1NEs5YWdBTkk?oc=5"
 },
 {
  "as_of": null,
  "outbreak": true,
  "metric": "suspected_cases",
  "value": 900,
  "geography": "cross_border_total",
  "count_type": "cumulative",
  "date": "2026-05-27",
  "source": "The Hill",
  "url": "https://thehill.com/policy/international/5897204-irc-warns-deadly-ebola-congo/"
 },
 {
  "as_of": "2026-07-22",
  "outbreak": true,
  "metric": "deaths",
  "value": 1000,
  "geography": "cross_border_total",
  "count_type": "cumulative",
  "date": "2026-07-22",
  "source": "Google News - RDC (fr)",
  "url": "https://news.google.com/rss/articles/CBMivwFBVV95cUxQdDNaWUk3NWc5endUcnMwN3lxVUxtaTRkUjRQZTlvTWFfM3g4cC1VZVpJZTdDeDhtSEdmLWdpTGU0WmVHdDQxdzlCNU9SMXExWmlVb0ZjMWw2aFdzc1MxVUtEekMtSTNlRmpZcDFtODFUQkZ3cmh5Qm56bGoyZWhhak5VQURvVFFTdkRxaVE4SjNuQUdKU0NhbFFudlF5RDh2UlV1R2I3cERoSmJJTXpTdXdSNVRGR2lEZ3ZTNDJhdw?oc=5"
 },
 {
  "as_of": "2026-06-01",
  "outbreak": true,
  "metric": "confirmed_cases",
  "value": 282,
  "geography": "national_drc",
  "count_type": "cumulative",
  "date": "2026-06-01",
  "source": "AP News",
  "url": "https://news.google.com/rss/articles/CBMimgFBVV95cUxQYXpaV0ROak9kaEVtMU5XUHp4QW5DOWxwNkQ1T0dtUDBsRmpqSk8zV2ZBdDgtbC1Ndk9VZE5KaUxveUhST0pLOWZLa1ZNODJIOS15WHU1TDJzSlJaSmNOd1oxbEUybEQ5Y3pWMFozZFBiLThkY0JYRTJYQWViaEY2RXR4WVhodkRZWWlFbHAtSGE1bVV2VW1nX1FB?oc=5"
 },
 {
  "as_of": "2026-07-04",
  "outbreak": true,
  "metric": "total_cases",
  "value": 363,
  "geography": "national_drc",
  "count_type": "cumulative",
  "date": "2026-07-04",
  "source": "Google News - DR Congo (en)",
  "url": "https://news.google.com/rss/articles/CBMiswFBVV95cUxOSFNDa1hRVUNPZ2xhejk2QWlvUGVUaHdIdXZDdXgyRXVYVUpDa0NhekZRNWlRcUZrdzlVcTV1UjIxa1RxcnNfM0FuS29iYlBJWDZKNTU0TkZubkNQVXRqQjlISUVvOF93U18wTU12Wlo5b0g3UFd5VGVFV0Znc05ZTnRoYTA0RW1VcXBzMUR3M0ZOQWRMVzljZWZLYjZCc21tRUpqNzhHTHBvQVU1THlFMi1BWQ?oc=5"
 },
 {
  "as_of": "2026-07-04",
  "outbreak": true,
  "metric": "recovered",
  "value": 4,
  "geography": "national_uganda",
  "count_type": "new",
  "date": "2026-07-04",
  "source": "Google News - DR Congo (en)",
  "url": "https://news.google.com/rss/articles/CBMiswFBVV95cUxOSFNDa1hRVUNPZ2xhejk2QWlvUGVUaHdIdXZDdXgyRXVYVUpDa0NhekZRNWlRcUZrdzlVcTV1UjIxa1RxcnNfM0FuS29iYlBJWDZKNTU0TkZubkNQVXRqQjlISUVvOF93U18wTU12Wlo5b0g3UFd5VGVFV0Znc05ZTnRoYTA0RW1VcXBzMUR3M0ZOQWRMVzljZWZLYjZCc21tRUpqNzhHTHBvQVU1THlFMi1BWQ?oc=5"
 },
 {
  "as_of": "2026-07-05",
  "outbreak": true,
  "metric": "total_cases",
  "value": 1500,
  "geography": "national_drc",
  "count_type": "cumulative",
  "date": "2026-07-05",
  "source": "Google News - DR Congo (en)",
  "url": "https://news.google.com/rss/articles/CBMingFBVV95cUxOZmpQb1JsSVNGTWEtT0Z4UlExTzRrbm9YY2ktM2tHcGdBaWUwVXFZV2ExZ2lKLWhIbXhIYXBwUGpEMXExYWdBTGlUZzVKT2dHSkk4eFM4Z0dYbWRDUFZjbkpNcVlweHJwSTJWZ1QtMU1VNVVnV1RhOFByZWF1ZXNIdHlhQXRQWHJoZWpRWHlocFpNS0JHLUZzWC15WlpxUQ?oc=5"
 },
 {
  "as_of": "2026-07-18",
  "outbreak": true,
  "metric": "total_cases",
  "value": 2344,
  "geography": "national_drc",
  "count_type": "cumulative",
  "date": "2026-07-20",
  "source": "Politico.cd",
  "url": "https://beto.cd/ebola-rdc-bilan-mi-juillet-propagation-comment-se-proteger/"
 },
 {
  "as_of": "2026-07-18",
  "outbreak": true,
  "metric": "deaths",
  "value": 930,
  "geography": "national_drc",
  "count_type": "cumulative",
  "date": "2026-07-20",
  "source": "Politico.cd",
  "url": "https://beto.cd/ebola-rdc-bilan-mi-juillet-propagation-comment-se-proteger/"
 },
 {
  "value": 1000,
  "metric": "confirmed_cases",
  "outbreak": true,
  "as_of": null,
  "geography": "national_drc",
  "count_type": "new",
  "date": "2026-07-27",
  "source": "Google News - RDC (fr)",
  "url": "2026-07-27T05:03:35#bec2eebece36"
 },
 {
  "metric": "deaths",
  "value": 1000,
  "count_type": "cumulative",
  "geography": "national_drc",
  "as_of": "2026-07-23",
  "outbreak": true,
  "date": "2026-07-23",
  "source": "Google News - RDC (fr)",
  "url": "2026-07-23T08:27:37#928ed9895a7d"
 },
 {
  "as_of": "2026-07-23",
  "value": 2536,
  "metric": "confirmed_cases",
  "geography": "national_drc",
  "outbreak": true,
  "count_type": "cumulative",
  "date": "2026-07-23",
  "source": "Google News - RDC (fr)",
  "url": "2026-07-23T08:27:37#928ed9895a7d"
 },
 {
  "geography": "national_drc",
  "as_of": null,
  "value": 4000,
  "outbreak": true,
  "count_type": "cumulative",
  "metric": "deaths",
  "date": "2026-08-08",
  "source": "Google News - DR Congo (en)",
  "url": "https://news.google.com/rss/articles/CBMiXkFVX3lxTE9zX3RoSm93Ml96dVFud3JjZVBwWHVsRWN3QXNqNmhpMDNWT053UjI4aDh2OUdLUDZpMjNMNV9oRlYtZHRRQjUtbElQT3JsbW5TUmlOVGRDdGlKa1ZQOGfSAVxBVV95cUxNcUhRbTRDbFo2U3JsMWFuYVhtc24ySHBzQWYxMkgtWExMNm4wanUtcVhNRGR1V3FOb3QtRENPdVNIVnVHX0lpT3FlR0FrWXFJSldNMk1yVXhxR2RZLQ?oc=5"
 },
 {
  "as_of": "2026-08-04",
  "outbreak": true,
  "metric": "deaths",
  "value": 1700,
  "geography": "national_drc",
  "count_type": "cumulative",
  "date": "2026-08-04",
  "source": "Al Jazeera English",
  "url": "https://www.aljazeera.com/news/2026/8/4/dr-congo-ebola-outbreak-kills-more-than-1700-as-who-accelerates-trials?traffic_source=rss"
 },
 {
  "as_of": "2026-07-27",
  "outbreak": true,
  "metric": "total_cases",
  "value": 3200,
  "geography": "national_drc",
  "count_type": "cumulative",
  "date": "2026-07-27",
  "source": "Google News - DR Congo (en)",
  "url": "https://news.google.com/rss/articles/CBMilwFBVV95cUxOZ3RZNDdYSnkyc2piN1VBeF82SjdMRU02V1BpejRmSU9SUFFVMzR3b1BQdWFnNWVqRzd1dGJTS0N3VjJhZlBHWUNfRGptZmRza3k4emZycFdjLWUyRml1M2I2NVh0QkZCYWhydVd2WWpZZ2NRQnVqa29YWVhfdE1XaU4tRlMxR0JNc1dsRmF5akhyU2VIVzJZ?oc=5"
 },
 {
  "as_of": "2026-07-27",
  "outbreak": true,
  "metric": "deaths",
  "value": 1405,
  "geography": "national_drc",
  "count_type": "cumulative",
  "date": "2026-07-27",
  "source": "Google News - DR Congo (en)",
  "url": "https://news.google.com/rss/articles/CBMilwFBVV95cUxOZ3RZNDdYSnkyc2piN1VBeF82SjdMRU02V1BpejRmSU9SUFFVMzR3b1BQdWFnNWVqRzd1dGJTS0N3VjJhZlBHWUNfRGptZmRza3k4emZycFdjLWUyRml1M2I2NVh0QkZCYWhydVd2WWpZZ2NRQnVqa29YWVhfdE1XaU4tRlMxR0JNc1dsRmF5akhyU2VIVzJZ?oc=5"
 },
 {
  "as_of": "2026-07-02",
  "outbreak": true,
  "metric": "deaths",
  "value": 400,
  "geography": "national_drc",
  "count_type": "cumulative",
  "date": "2026-07-02",
  "source": "Google News - DR Congo (en)",
  "url": "https://news.google.com/rss/articles/CBMiVEFVX3lxTE1nVzJBSE9OelhtOTU1MUtaTWdabnVkNURtRVFudTlsR1cxM3NTS183ZDJzYkNJY2gwMTIzRUNrb19uYlltbTJIcXVDWWtjbmdoUXpvRA?oc=5"
 },
 {
  "as_of": null,
  "outbreak": true,
  "metric": "deaths",
  "value": 500,
  "geography": "national_drc",
  "count_type": "cumulative",
  "date": "2026-07-07",
  "source": "Google News - RDC (fr)",
  "url": "https://news.google.com/rss/articles/CBMijwFBVV95cUxPVldKRFlGU0h5ZkRmOVFXbHdVMTJqNWdNZEhLVGNqalpRZmI5Sll0VmJRcnIyWVRQVjlRdF9kdjdVUWp2enl0S2xQY3hHN2x6eEFrWDlKWGROT2Y5Z2ZiQTNFWHdEaDl6S0dDaXpYdWtiOWVCcEhNOWcwMTNqQjF0enRCVkJLT3prM2dIQmVZaw?oc=5"
 },
 {
  "as_of": "2026-07-21",
  "outbreak": true,
  "metric": "deaths",
  "value": 967,
  "geography": "national_drc",
  "count_type": "cumulative",
  "date": "2026-07-21",
  "source": "Google News - DR Congo (en)",
  "url": "https://news.google.com/rss/articles/CBMinwFBVV95cUxQY2d0YXh6bmZoaUMxYUJYY2RXcGR2amhkV0ZUY21SQ2FoV2QyYllvbWZNbFVIM21VQWpvX1BrSWFKRW5qeW5xUnRhRXVrMFJXWVRBajgySGVNVTZiZVA0aFVubFdxQVZyM2NBZVVTNXE1RGIxODJTMEl1d1Z0emN1R2tBVUNQX09nMnpCTjhac3hLaVVkTjdqNlhYNF8tbFk?oc=5"
 },
 {
  "as_of": "2026-06-27",
  "outbreak": true,
  "metric": "total_cases",
  "value": 1200,
  "geography": "national_drc",
  "count_type": "cumulative",
  "date": "2026-06-27",
  "source": "Google News - DR Congo (en)",
  "url": "https://news.google.com/rss/articles/CBMitwFBVV95cUxPSHVjTlMwVURnU3FqR0s0bFZtcWtYeDR3dmpmbXNtald1VVpueHBCTkpZUVgtWXJrU01hMm93ZnB0MmNFbzJYTk5HMTk5aXpkdHJqRTA5dzZPZ05fZExxUThnTkQwNzBpNEZXVWE2ZWJPLWpKWHFkNkJLZzltQTJZYTNmbGtIUnhNU2l2THZvSHFCVHR5QUNGZ0QteGpxZHJjUE9iakpQaXhzdGdPNXhaZ0pucU1mSWM?oc=5"
 },
 {
  "as_of": null,
  "outbreak": true,
  "metric": "deaths",
  "value": 500,
  "geography": "national_drc",
  "count_type": "cumulative",
  "date": "2026-07-07",
  "source": "Google News - DR Congo (en)",
  "url": "https://news.google.com/rss/articles/CBMiYkFVX3lxTE01bzJHTjQ2QUNGUzBrejNBOGRGemVwSWt1VTUxMWF3SGE4ZkIzWkdLX3RSMG4xaURZOWhlTlpGcW16eU1EVkUyQkVQUlZKaTRlTVUzcVp6dHkycHJHYkNVbG5n?oc=5"
 },
 {
  "as_of": "2026-07-22",
  "outbreak": true,
  "metric": "deaths",
  "value": 1000,
  "geography": "cross_border_total",
  "count_type": "cumulative",
  "date": "2026-07-22",
  "source": "Google News - RDC (fr)",
  "url": "https://news.google.com/rss/articles/CBMingJBVV95cUxQT21lMGlQSFJEblBGTkNjTXZzalRpRnRDQUdmY184d2tFYXR5Q2ZDd2NLN0l0bmk0clo0ZE8yb1VJU1hiMUhQMzZ0WHRrV21yVHluNktHaUk2RXp6cWcwcmtIVElfSmJTRVhKcUZ4SENYZmRoNnpwR0NVSWFGRnNQc2x3TlpsVDI2TlRpNHdpTC1DYUt1dUtERzhpeEFUYUhZTDBBQUo0TWV1V29vcVJOd0JWT25sS3JBTlh0MWtGTzBDdUxHUk91TzVqaDJxOUNVYUljMXluNmFPN19oWlNZdWJkeDJNOEpjNnlILXNLc0p3SS14eHJubk9kT1ViWjd4QkxKWWU0a2lIRGVYZWQwSGJ5WE1rbDhVR0RLdENn?oc=5"
 },
 {
  "as_of": null,
  "outbreak": true,
  "metric": "total_cases",
  "value": 3200,
  "geography": "national_drc",
  "count_type": "cumulative",
  "date": "2026-07-30",
  "source": "Google News - DR Congo (en)",
  "url": "https://news.google.com/rss/articles/CBMinAFBVV95cUxNRkdSNGlFLXp6a09HWFVUUXU0eEJ4VmtXaldQd29UMmpNNDg0OW9xX0NIcW91MDR1cXFxVmxPTHpIQ052bDhQTjNvRHRXUTBudmFUOE1FOVBiSXpzMDE5R1dhRlczVzRhQm1LY00xUW42eVFmLUZMQ2xFNUVRYmhSNjVnYUM1VGpBc2ltbkFZR3ZQUC1RMkNzNDdUZm8?oc=5"
 },
 {
  "value": 3360,
  "outbreak": true,
  "count_type": "cumulative",
  "geography": "national_drc",
  "as_of": "2026-07-29",
  "metric": "confirmed_cases",
  "date": "2026-07-29",
  "source": "Google News - RDC (fr)",
  "url": "2026-07-29T15:44:00#04afe151bc91"
 },
 {
  "metric": "confirmed_cases",
  "as_of": "2026-07-18",
  "value": 2181,
  "outbreak": true,
  "geography": "national_drc",
  "count_type": "cumulative",
  "date": "2026-07-18",
  "source": "Google News - DR Congo (en)",
  "url": "2026-07-18T13:25:00#26f7acd2e7a6"
 },
 {
  "count_type": "cumulative",
  "metric": "deaths",
  "geography": "national_drc",
  "as_of": "2026-07-18",
  "outbreak": true,
  "value": 864,
  "date": "2026-07-18",
  "source": "Google News - DR Congo (en)",
  "url": "2026-07-18T13:25:00#26f7acd2e7a6"
 },
 {
  "as_of": null,
  "outbreak": true,
  "metric": "deaths",
  "value": 400,
  "geography": "national_drc",
  "count_type": "cumulative",
  "date": "2026-07-02",
  "source": "Google News - RDC (fr)",
  "url": "https://news.google.com/rss/articles/CBMif0FVX3lxTE0zWXQ3TDEzZFZ2QkxPYlV0bXVEUUd6UzdvZXp6YTFsY2duaWdsRDFPY0NydEtZUW5KWTRqWkNodFkxdWNsaDlXNXBMV1RvcUNhX051MklrZHBkcmpfQ2ludXNTb1NGUlRxUGhjcDFlNnB0OE1nZUkxYkNVZE10ZFU?oc=5"
 },
 {
  "as_of": null,
  "outbreak": true,
  "metric": "deaths",
  "value": 1000,
  "geography": "national_drc",
  "count_type": "cumulative",
  "date": "2026-07-22",
  "source": "Google News - DR Congo (en)",
  "url": "https://news.google.com/rss/articles/CBMitgFBVV95cUxPb3pHRWhsa1JFSWpoWG83aEZBZ1d5SGNqNTdhY2t1VU91MnVkdzlGM25MMWFTTFl4UXJJdkFvd0FrRV9zVVNDYlhscElOenlqa1ZBUEJDdWRWSXdyWmduTzgxdk5zMExTRmpkM2hiQy02Y19hVmhoRHI3RlE2WVhwTkNhY3RaTnBMeEJwa3B3b2JHUkViQUhOZ25oQkdIbmVzYlVCeDl1djQwa3VqQkEtUTkyeVEwZw?oc=5"
 },
 {
  "as_of": null,
  "outbreak": true,
  "metric": "deaths",
  "value": 300,
  "geography": "national_drc",
  "count_type": "cumulative",
  "date": "2026-06-26",
  "source": "Google News - RDC (fr)",
  "url": "https://news.google.com/rss/articles/CBMi1AFBVV95cUxQeXJheVhyN2lMQWZKeldIYzNPZ3NfNEtlRmswcjFGS1I2SUxlci1vbE9YUXNael9VczRuWnBDVEFqRnJIeEdDX1NTa1JRdmVJQVVMUGVvVHR5bnJoVG55Vjd2VEtUbE1DSWZuWUEtT0ltMFNCZlp5MUpadWhiNU14dFoxM3FYZ1FoNjR2dTJUVXZ1SGtIUmluUXRlZFVBWnZJRGVnU0o3YTFraGk5QVUyYTk5ek54Nm9USks2LV9DWEp0emc0WXFQcUxvWmhlWHpDZ1RPUw?oc=5"
 },
 {
  "as_of": "2026-07-19",
  "outbreak": true,
  "metric": "confirmed_cases",
  "value": 2267,
  "geography": "national_drc",
  "count_type": "cumulative",
  "date": "2026-07-19",
  "source": "France24 French",
  "url": "https://www.france24.com/fr/vid%C3%A9o/20260719-l-%C3%A9pid%C3%A9mie-d-ebola-en-rd-congo-se-propage-%C3%A0-une-vitesse-record-pr%C3%A9vient-l-oms"
 },
 {
  "as_of": "2026-07-19",
  "outbreak": true,
  "metric": "deaths",
  "value": 893,
  "geography": "national_drc",
  "count_type": "cumulative",
  "date": "2026-07-19",
  "source": "France24 French",
  "url": "https://www.france24.com/fr/vid%C3%A9o/20260719-l-%C3%A9pid%C3%A9mie-d-ebola-en-rd-congo-se-propage-%C3%A0-une-vitesse-record-pr%C3%A9vient-l-oms"
 },
 {
  "as_of": "2026-07-26",
  "outbreak": true,
  "metric": "confirmed_cases",
  "value": 3075,
  "count_type": "cumulative",
  "geography": "national_drc",
  "date": "2026-07-26",
  "source": "Google News - RDC (fr)",
  "url": "2026-07-26T08:35:46#c57d93f2f0b2"
 },
 {
  "count_type": "cumulative",
  "as_of": "2026-07-22",
  "metric": "deaths",
  "value": 1000,
  "geography": "cross_border_total",
  "outbreak": true,
  "date": "2026-07-22",
  "source": "Google News - RDC (fr)",
  "url": "2026-07-22T11:49:00#968e14e0512a"
 },
 {
  "metric": "confirmed_cases",
  "as_of": "2026-07-26",
  "value": 3200,
  "geography": "national_drc",
  "outbreak": true,
  "count_type": "cumulative",
  "date": "2026-07-27",
  "source": "Hindustan Times",
  "url": "2026-07-27T09:50:53#a157880a0cd6"
 },
 {
  "geography": "national_drc",
  "as_of": "2026-07-27",
  "count_type": "cumulative",
  "value": 1405,
  "outbreak": true,
  "metric": "deaths",
  "date": "2026-07-27",
  "source": "Hindustan Times",
  "url": "2026-07-27T09:50:53#a157880a0cd6"
 },
 {
  "as_of": null,
  "outbreak": true,
  "metric": "total_cases",
  "value": 3262,
  "geography": "subnational",
  "count_type": "cumulative",
  "date": "2026-07-29",
  "source": "RFI Afrique",
  "url": "https://www.rfi.fr/fr/afrique/20260729-ebola-en-rdc-un-premier-candidat-vaccin-en-cours-de-test-contre-l-%C3%A9pid%C3%A9mie"
 },
 {
  "as_of": null,
  "outbreak": true,
  "metric": "deaths",
  "value": 1437,
  "geography": "subnational",
  "count_type": "cumulative",
  "date": "2026-07-29",
  "source": "RFI Afrique",
  "url": "https://www.rfi.fr/fr/afrique/20260729-ebola-en-rdc-un-premier-candidat-vaccin-en-cours-de-test-contre-l-%C3%A9pid%C3%A9mie"
 },
 {
  "as_of": "2026-07-24",
  "outbreak": true,
  "metric": "confirmed_cases",
  "value": 3000,
  "geography": "national_drc",
  "count_type": "cumulative",
  "date": "2026-07-24",
  "source": "Bloomberg Industry",
  "url": "https://www.bloomberg.com/news/articles/2026-07-24/ebola-cases-near-3-000-in-congo-after-provincial-data-review"
 },
 {
  "as_of": "2026-07-24",
  "outbreak": true,
  "metric": "deaths",
  "value": 1250,
  "geography": "national_drc",
  "count_type": "cumulative",
  "date": "2026-07-24",
  "source": "Bloomberg Industry",
  "url": "https://www.bloomberg.com/news/articles/2026-07-24/ebola-cases-near-3-000-in-congo-after-provincial-data-review"
 },
 {
  "as_of": null,
  "outbreak": true,
  "metric": "deaths",
  "value": 500,
  "geography": "national_drc",
  "count_type": "cumulative",
  "date": "2026-07-06",
  "source": "Google News - RDC (fr)",
  "url": "https://news.google.com/rss/articles/CBMipwFBVV95cUxPX1J3MnRzN2lGdmF0M1FSUUd0UUF5N3BnWUswRTRNVnRjMU9fb2MzaUNVS3oxdC1mY1NBN0tSSlV2VEpianpVWHBFMk9TcUMzR3dVclA0Qk9VWjJ5VDlCSklXMUc3cmRHOUdhRF85YVJsVE5IeFk5NkFPeXpVX1hOeGM2NnhodnZkUUpRY3loeXhKaEdFem5vaUNoV1RXTkNKMzk1bi1fNA?oc=5"
 },
 {
  "as_of": "2026-07-23",
  "outbreak": true,
  "metric": "deaths",
  "value": 1000,
  "geography": "national_drc",
  "count_type": "cumulative",
  "date": "2026-07-23",
  "source": "Google News - RDC (fr)",
  "url": "https://news.google.com/rss/articles/CBMif0FVX3lxTE9oWEZzb1p5UGlqcHhNVkJNN1NuQVQ2MmwzR3puQ1lQZTlrN05semwwUVRwamd6dmUxdkhieGVHR0dfZEY3RkVnN2xmeEJpZm5CZllMeDhidnFUWFRfWXBiRVNTWEs0MVprTzUwR205MmxYZ2pBRWJhd2xQekFBZUU?oc=5"
 },
 {
  "value": 930,
  "geography": "national_drc",
  "metric": "deaths",
  "count_type": "cumulative",
  "as_of": null,
  "outbreak": true,
  "date": "2026-07-20",
  "source": "Al Jazeera English",
  "url": "2026-07-20T15:20:42#b8ebd380b71b"
 },
 {
  "metric": "deaths",
  "geography": "national_drc",
  "as_of": null,
  "value": 37,
  "count_type": "new",
  "outbreak": true,
  "date": "2026-07-20",
  "source": "Al Jazeera English",
  "url": "2026-07-20T15:20:42#b8ebd380b71b"
 },
 {
  "as_of": null,
  "outbreak": true,
  "metric": "suspected_cases",
  "value": 1000,
  "geography": "cross_border_total",
  "count_type": "cumulative",
  "date": "2026-05-30",
  "source": "The Hill",
  "url": "https://thehill.com/policy/healthcare/5902039-trump-administration-ebola-outbreak/"
 },
 {
  "as_of": null,
  "outbreak": true,
  "metric": "suspected_cases",
  "value": 250,
  "geography": "cross_border_total",
  "count_type": "cumulative",
  "date": "2026-05-30",
  "source": "The Hill",
  "url": "https://thehill.com/policy/healthcare/5902039-trump-administration-ebola-outbreak/"
 },
 {
  "as_of": null,
  "outbreak": true,
  "metric": "deaths",
  "value": 400,
  "geography": "national_drc",
  "count_type": "cumulative",
  "date": "2026-07-03",
  "source": "Google News - DR Congo (en)",
  "url": "https://news.google.com/rss/articles/CBMikwFBVV95cUxQRmlaYkM5ckdPVlNxdExJemRtQjl4akkzdmp5NHY4Yk1ibldOTVhpelQ3TngtUlVSUEJqVno1NUIwalI0WUhMRnM1ZlktS2pkWDNiMF81TlRtT1Q1bTRSVEV4UWFXRFB2QXBzNHkwbEFaMDZpak5LeFFOWFh1R1doX2xuVjNVc25aUTJGeFpmSnduaGM?oc=5"
 },
 {
  "as_of": null,
  "outbreak": true,
  "metric": "health_worker_cases",
  "value": 70,
  "geography": "national_drc",
  "count_type": "cumulative",
  "date": "2026-06-19",
  "source": "Daily Nation Kenya",
  "url": "https://nation.africa/kenya/news/africa/more-than-70-congo-medics-infected-with-ebola-since-outbreak-started-who-says-5502674"
 },
 {
  "count_type": "cumulative",
  "metric": "confirmed_cases",
  "geography": "national_drc",
  "as_of": null,
  "value": 4400,
  "outbreak": true,
  "date": "2026-08-12",
  "source": "Google News - DR Congo (en)",
  "url": "https://news.google.com/rss/articles/CBMiwgFBVV95cUxPTXRibTZWck1GRzh3eUVpVUprWjRzZ2c2TFF1MG9fQ2ZicnNGeWdpZkZuY3NkcUw2YV8wV1lKaXlGdFpQek03dVNOSm5pbk5jbzh2NGk2T0o4Y2dPajI0MDNpTUs2dXdCaW0zYlpNOXQtd3prQkhYd0EzUG5vaTVxT3g5T0otODJPYmRqUTVVU0pTekRtNk9QRk0teXFwRTRJcU1nU2pFYzBRSlNYMTlsZ2E3SnVBd0ZVZkxGV1RzamFCZw?oc=5"
 },
 {
  "as_of": "2026-07-04",
  "outbreak": true,
  "metric": "total_cases",
  "value": 1502,
  "geography": "national_drc",
  "count_type": "cumulative",
  "date": "2026-07-04",
  "source": "Google News - DR Congo (en)",
  "url": "https://news.google.com/rss/articles/CBMiiwFBVV95cUxPUFZ5Y1hYeHZYek1iNzZBN3hDYTBNaVZtSEV6UzFFX2dNUHQ5aGw4N2wyX0xPenVCd3AtcUx6N28wMlA5dTRQRU9wTGpnU3F6OVcxcURPU3RRLXE4UXJfcE13NTJLUDZkMTNZV1BlZVJUODI3aGVaMlhtOVVUNVpvcmI0WXZUOGZvQ2xN?oc=5"
 },
 {
  "as_of": "2026-07-04",
  "outbreak": true,
  "metric": "deaths",
  "value": 473,
  "geography": "national_drc",
  "count_type": "cumulative",
  "date": "2026-07-04",
  "source": "Google News - DR Congo (en)",
  "url": "https://news.google.com/rss/articles/CBMiiwFBVV95cUxPUFZ5Y1hYeHZYek1iNzZBN3hDYTBNaVZtSEV6UzFFX2dNUHQ5aGw4N2wyX0xPenVCd3AtcUx6N28wMlA5dTRQRU9wTGpnU3F6OVcxcURPU3RRLXE4UXJfcE13NTJLUDZkMTNZV1BlZVJUODI3aGVaMlhtOVVUNVpvcmI0WXZUOGZvQ2xN?oc=5"
 },
 {
  "as_of": null,
  "outbreak": true,
  "metric": "suspected_cases",
  "value": 906,
  "geography": "unclear",
  "count_type": "cumulative",
  "date": "2026-05-29",
  "source": "TASS English",
  "url": "https://tass.com/society/2138459"
 },
 {
  "as_of": null,
  "outbreak": true,
  "metric": "deaths",
  "value": 200,
  "geography": "unclear",
  "count_type": "cumulative",
  "date": "2026-05-29",
  "source": "TASS English",
  "url": "https://tass.com/society/2138459"
 },
 {
  "as_of": null,
  "outbreak": true,
  "metric": "deaths",
  "value": 1480,
  "geography": "national_drc",
  "count_type": "cumulative",
  "date": "2026-07-30",
  "source": "Google News - RDC (fr)",
  "url": "https://news.google.com/rss/articles/CBMi2gFBVV95cUxPd1NJZUdBcndZZ2xGOFQtX01tWlM0dEUxUGNDWkZ4SmJ2cENOYUt1dWk0aUlkVzhmbmZvZnZXN1RFWU44dXFRZXRUbG5pYldobDQ2VW5uRjN3TnZmV2ZOSFJ6RjJvakFEcl9CdGhGSGRfVElOMU1SbkJwbmpfWVF4aHk3YUpmb1F5bXRsMng3c0pfem5JeFBoSTRGMlI4a2RXQmthdWlDTGlOQTN2eVY5RmRSMUhQN1JQTkUtRjRMaV9PRWNySGRPdnduMEpDRWFzTjhidWVyTWh3d9IB3wFBVV95cUxPRl9qMmdVeEZwb2c2MTlGMXJjVGhtQTczWFY3Q1hUdWI4Q25yWWZhR2ZndnZBMkUxUlRGbkpYWlc3V19jTjFKRWY1dno2MVd4Qm5YQlpzY3prYWZhNFdUYTZkYk8zMVdmN3ZFS2w4MkxldVJTME95cWhqVjlSblBqMXdvR3ZuMVpHVkxReENXRjh4cElQb3BnYURpNS1jaVRkaTQ2ejlmQzRWUFprQjBXLWhnRkhSc2xrTTFtRXFENmRiSUtObkZ2a2Y4a2lBVTA3and2SmJlcWtkZDlBQnJF?oc=5"
 },
 {
  "as_of": null,
  "outbreak": true,
  "metric": "total_cases",
  "value": 3000,
  "geography": "national_drc",
  "count_type": "unclear",
  "date": "2026-07-25",
  "source": "Google News - DR Congo (en)",
  "url": "https://news.google.com/rss/articles/CBMimAFBVV95cUxOSzFFNkcwVUlLbU5feVVGZ3Jsd2pHN1VkR1YyRkhzTjUwdDhydzd3OHQ5V1FqSF9iNTJVdFdtZ3Q4ZjA0Qy1wTmxrV3FjTVg3SDdDaG5yZWNLNWd5a09pZGhHUGlCVTRKQllhTjlVcVNjVHhmQlBfMGtTa2pNYVdrSDJkTzdmVV8tN0RPOUxIdjRkZGJCMW93TdIBngFBVV95cUxPcC1BWkw4TEVQLV80clJIUlVjNFVDZ25JSWxia0JzUjFHTlZZR2tUNVhGMDVldTc2ejBaM3J4b0R4TXR2Y3NnSEw0Q3JWS1hxSjh0V05LWVVNR1FPN3V4Wnpham9SeVFkbzZ0RGN5MUhCOHB0RjhYWE5LYi1iWGYxQWpvR3lHbkxReHVSYTh0bTROaEtqbzFxRUZtQlZKUQ?oc=5"
 },
 {
  "as_of": "2026-08-01",
  "outbreak": true,
  "metric": "deaths",
  "value": 1587,
  "geography": "national_drc",
  "count_type": "cumulative",
  "date": "2026-08-01",
  "source": "Google News - RDC (fr)",
  "url": "https://news.google.com/rss/articles/CBMi6wFBVV95cUxPOE4yeG1vcnNmMnNqNXRiRzlKak5xZ001enlDTUNsUmZvMEMxcEZiZldkUTJKc0tMRHdtYVl2Z293Mi0tTHQtTXZqZm5YQ1RkQk9vZWhZY0tvZGtXR0JUdHdpancyRWhJY1M1dG8ta3IxV1RYRmlSNXZpQXU0d2lYS0w1dGU3NVNTWnRTYl9EWG83cVlEdlZZY3FVcjZNRlQ5d2xfWkY2U285VUtVQjNXN2pYSWpRazR2SFVrMUpUZ2RZdERuUm1sRGJjRDQ4N0xHcG4tV2NnX3RWek9vb0dVSEh6SDVWemNyOTNr0gHrAUFVX3lxTE84TjJ4bW9yc2Yyc2o1dGJHOUpqTnFnTTV6eUNNQ2xSZm8wQzFwRmJmV2RRMkpzS0xEd21hWXZnb3cyLS1MdC1NdmpmblhDVGRCT29laFljS29ka1dHQlR0d2lqdzJFaEljUzV0by1rcjFXVFhGaVI1dmlBdTR3aVhLTDV0ZTc1U1NadFNiX0RYbzdxWUR2VlljcVVyNk1GVDl3bF9aRjZTbzlVS1VCM1c3alhJalFrNHZIVWsxSlRnZFl0RG5SbWxEYmNENDg3TEdwbi1XY2dfdFZ6T29vR1VISHpINVZ6Y3I5M2s?oc=5"
 },
 {
  "as_of": "2026-08-01",
  "outbreak": true,
  "metric": "total_cases",
  "value": 3600,
  "geography": "national_drc",
  "count_type": "cumulative",
  "date": "2026-08-01",
  "source": "Google News - RDC (fr)",
  "url": "https://news.google.com/rss/articles/CBMi6wFBVV95cUxPOE4yeG1vcnNmMnNqNXRiRzlKak5xZ001enlDTUNsUmZvMEMxcEZiZldkUTJKc0tMRHdtYVl2Z293Mi0tTHQtTXZqZm5YQ1RkQk9vZWhZY0tvZGtXR0JUdHdpancyRWhJY1M1dG8ta3IxV1RYRmlSNXZpQXU0d2lYS0w1dGU3NVNTWnRTYl9EWG83cVlEdlZZY3FVcjZNRlQ5d2xfWkY2U285VUtVQjNXN2pYSWpRazR2SFVrMUpUZ2RZdERuUm1sRGJjRDQ4N0xHcG4tV2NnX3RWek9vb0dVSEh6SDVWemNyOTNr0gHrAUFVX3lxTE84TjJ4bW9yc2Yyc2o1dGJHOUpqTnFnTTV6eUNNQ2xSZm8wQzFwRmJmV2RRMkpzS0xEd21hWXZnb3cyLS1MdC1NdmpmblhDVGRCT29laFljS29ka1dHQlR0d2lqdzJFaEljUzV0by1rcjFXVFhGaVI1dmlBdTR3aVhLTDV0ZTc1U1NadFNiX0RYbzdxWUR2VlljcVVyNk1GVDl3bF9aRjZTbzlVS1VCM1c3alhJalFrNHZIVWsxSlRnZFl0RG5SbWxEYmNENDg3TEdwbi1XY2dfdFZ6T29vR1VISHpINVZ6Y3I5M2s?oc=5"
 },
 {
  "as_of": null,
  "outbreak": false,
  "metric": "suspected_cases",
  "value": 1,
  "geography": "other",
  "count_type": "unclear",
  "date": "2026-05-30",
  "source": "Bloomberg World",
  "url": "https://www.bloomberg.com/news/articles/2026-05-30/brazil-s-health-authorities-investigating-a-suspected-ebola-case"
 },
 {
  "as_of": null,
  "outbreak": true,
  "metric": "total_cases",
  "value": 1800,
  "geography": "national_drc",
  "count_type": "cumulative",
  "date": "2026-07-11",
  "source": "Google News - DR Congo (en)",
  "url": "https://news.google.com/rss/articles/CBMikgFBVV95cUxPYkl2TFBjUlJ6NU9FQjNibkVxTTVVc2U2Ql9UeC1QeGVzWDRGVFV5dENzRVltTkt5V3VXZWw2cXVMYk5OUWdNNGFySkV0dUt3YkNkV3pFQ3IzaFlwUTc0S3FPMmExeFRkSnMyRGNjaEVRUlZDVEppbDlSNG5ibl96MHB1WnVFTkd2LXFIWndMUWFYUQ?oc=5"
 },
 {
  "count_type": "cumulative",
  "as_of": null,
  "metric": "total_cases",
  "outbreak": true,
  "value": 4000,
  "geography": "national_drc",
  "date": "2026-08-07",
  "source": "Google News - RDC (fr)",
  "url": "https://news.google.com/rss/articles/CBMi7gFBVV95cUxQaTRGNnF3UERIQW9pWTViZEpNMmV6X1dVNGJ3SUFvTUpjZXptRTJ2a05RVll3ZzZpdkJ6QkRkTlp2SmV5d1NoTkFRYzNZSmJkbjlieC1LZ3hSVkMwLTdkdzZUTWJ2X18wbVg3M3h3Y1h4WFhYM3FyN05xZUptMlNMd0RkRFpnZFlIX0Z1bEM0UzFGeDY2d0FLYzBGc1E4U0RMU3lTbXFWLWVDTUo1NC1xY2hpZ1hrVml2Um5YaS04YXNWMU1hS0xXT1FHQzlGc3gtRkFJQnJNWjUxTXhQWjlYMGlHYjI5RkNwaUZLX1l30gHuAUFVX3lxTFBpNEY2cXdQREhBb2lZNWJkSk0yZXpfV1U0YndJQW9NSmNlem1FMnZrTlFWWXdnNml2QnpCRGROWnZKZXl3U2hOQVFjM1lKYmRuOWJ4LUtneFJWQzAtN2R3NlRNYnZfXzBtWDczeHdjWHhYWFgzcXI3TnFlSm0yU0x3RGREWmdkWUhfRnVsQzRTMUZ4NjZ3QUtjMEZzUThTRExTeVNtcVYtZUNNSjU0LXFjaGlnWGtWaXZSblhpLThhc1YxTWFLTFdPUUdDOUZzeC1GQUlCck1aNTFNeFBaOVgwaUdiMjlGQ3BpRktfWXc?oc=5"
 },
 {
  "as_of": "2026-07-06",
  "outbreak": true,
  "metric": "deaths",
  "value": 500,
  "geography": "national_drc",
  "count_type": "cumulative",
  "date": "2026-07-06",
  "source": "Google News - RDC (fr)",
  "url": "https://news.google.com/rss/articles/CBMie0FVX3lxTFA5RWtUODBZSWxfS25UMmtfazNuTHlFUGtSazVaTWdrRXBNMVYzZFgwX0ZwcjNwZlMyYmNUTXJ2RG1NX21YZ2xJX010Ny1XaDVweWJmb2FVeUhhQUNnQlBXRmFHYmZyQnN3d2ZDRWxRamo0NWFpbW9DTGhINA?oc=5"
 },
 {
  "as_of": null,
  "outbreak": true,
  "metric": "total_cases",
  "value": 2000,
  "geography": "national_drc",
  "count_type": "cumulative",
  "date": "2026-07-15",
  "source": "Google News - DR Congo (en)",
  "url": "https://news.google.com/rss/articles/CBMiV0FVX3lxTFBHeDJGVmVqNFJwNmU1cDlVRmk4T0J1cElzRFM0TWVjT0RJb2lkRF9VV2E2RVpDdnlaMmpNMEppNTBBVGV3VnFlUnBrbXdjSHVELTNaNjFNWQ?oc=5"
 },
 {
  "as_of": null,
  "outbreak": true,
  "metric": "confirmed_cases",
  "value": 2000,
  "geography": "national_drc",
  "count_type": "cumulative",
  "date": "2026-07-15",
  "source": "Google News - DR Congo (en)",
  "url": "https://news.google.com/rss/articles/CBMitwFBVV95cUxPWm5ESWRZa3JrSk0welVocWNacVg1c1otT29HdGo1SkN2RmNNcUZxX0lhWHJ3VFFLODRtbEpxdFBpdkpwTDRjZnhJQjdvUzltRVZEQi05Sm5TVVNkbWFtLVZCNGVLNHlDM2RrVGtWTWgzbThyd3NmYnZCZDB6XzY4QWVtRjluNHEyNjdGeEp3dTFyWDFBclcwbzA3eWctWU85R0tSaHlVc2xwb2ZRNV9TSDRaeEpXUlk?oc=5"
 },
 {
  "metric": "deaths",
  "value": 1,
  "as_of": null,
  "geography": "subnational",
  "count_type": "unclear",
  "outbreak": true,
  "date": "2026-08-11",
  "source": "Google News - Kivu/M23 (fr)",
  "url": "https://news.google.com/rss/articles/CBMipAFBVV95cUxNVi1fU2tIbzR4a3IwVFNzaWE2RUxNNGxUREhWT1ppdlhRTXVGRnVUSUVWM1hCTWlqRGFzUW9DeHJvdFpkc0NWZm1uM0U1dEFackEzZmhWenR3V1laMVJMUW5aM3IxZjN6bFUwNzR1STlfYnNoQk5CQ1FjMEl4U2FIVnA4dl9Kc3NTN2VUa3NYYkNFVHFqZkxCWUFZZUtCQmpJSmtXVA?oc=5"
 },
 {
  "as_of": "2026-05-24",
  "outbreak": true,
  "metric": "deaths",
  "value": 204,
  "geography": "national_drc",
  "count_type": "cumulative",
  "date": "2026-05-24",
  "source": "France24 Arabic",
  "url": "https://www.france24.com/ar/%D9%81%D9%8A%D8%AF%D9%8A%D9%88/20260524-%D8%A5%D9%8A%D8%A8%D9%88%D9%84%D8%A7-%D9%8A%D9%88%D8%AF%D9%8A-%D8%A8%D8%A3%D9%83%D8%AB%D8%B1-%D9%85%D9%86-%D9%85%D8%A6%D8%AA%D9%8A-%D8%B4%D8%AE%D8%B5-%D9%81%D9%8A-%D8%A7%D9%84%D9%83%D9%88%D9%86%D8%BA%D9%88-%D8%A7%D9%84%D8%AF%D9%8A%D9%85%D9%88%D9%82%D8%B1%D8%A7%D8%B7%D9%8A%D8%A9-%D9%88%D9%8A%D9%87%D8%AF%D8%AF-%D8%B9%D8%B4%D8%B1-%D8%AF%D9%88%D9%84-%D8%A5%D9%81%D8%B1%D9%8A%D9%82%D9%8A%D8%A9"
 },
 {
  "as_of": "2026-05-24",
  "outbreak": true,
  "metric": "suspected_cases",
  "value": 867,
  "geography": "national_drc",
  "count_type": "cumulative",
  "date": "2026-05-24",
  "source": "France24 Arabic",
  "url": "https://www.france24.com/ar/%D9%81%D9%8A%D8%AF%D9%8A%D9%88/20260524-%D8%A5%D9%8A%D8%A8%D9%88%D9%84%D8%A7-%D9%8A%D9%88%D8%AF%D9%8A-%D8%A8%D8%A3%D9%83%D8%AB%D8%B1-%D9%85%D9%86-%D9%85%D8%A6%D8%AA%D9%8A-%D8%B4%D8%AE%D8%B5-%D9%81%D9%8A-%D8%A7%D9%84%D9%83%D9%88%D9%86%D8%BA%D9%88-%D8%A7%D9%84%D8%AF%D9%8A%D9%85%D9%88%D9%82%D8%B1%D8%A7%D8%B7%D9%8A%D8%A9-%D9%88%D9%8A%D9%87%D8%AF%D8%AF-%D8%B9%D8%B4%D8%B1-%D8%AF%D9%88%D9%84-%D8%A5%D9%81%D8%B1%D9%8A%D9%82%D9%8A%D8%A9"
 },
 {
  "count_type": "cumulative",
  "outbreak": true,
  "metric": "deaths",
  "geography": "cross_border_total",
  "as_of": null,
  "value": 1000,
  "date": "2026-07-23",
  "source": "RFI Afrique",
  "url": "2026-07-23T09:18:28#6ad452699f8f"
 },
 {
  "outbreak": true,
  "as_of": "2026-07-23",
  "metric": "deaths",
  "count_type": "cumulative",
  "value": 1000,
  "geography": "cross_border_total",
  "date": "2026-07-23",
  "source": "France24 French",
  "url": "2026-07-23T18:47:36#994cd5eb8f43"
 },
 {
  "value": 2500,
  "metric": "deaths",
  "count_type": "cumulative",
  "geography": "national_drc",
  "outbreak": true,
  "as_of": null,
  "date": "2026-08-21",
  "source": "Google News - DR Congo (en)",
  "url": "https://news.google.com/rss/articles/CBMixgFBVV95cUxPdGlzWmZGUUs1X1M5QzZfSktWcDVPWS1HX3lhRVhkaHlFeDUycU9PTlhnMkRzX1NJY19tNFhBSENhSzdlTHBUN2w2Ukx4QXdBejVpSWsxRk1Id3NGaUlGTmZfQ2Q5b2k3NnZ3bEpKZk1MNWgzbXppdll4TEV6a2lQM2hTLWp4VURhdC1WUlF5TXN5eElOSWlVVW9oRlJzc01RclJ0MHpFaTNuWG1ab1g5SktvUzE0SVZjVUpqQU9GZ0k4WmVGeHfSAcsBQVVfeXFMTzAxd1VXdzNtVUVhRGVoNVN4cmM3c2R1WXdkSkFKOEVmY0FxMXg1Qkt2SXFUclpmYVF6aEZyM3hGa3RqQk93bkdGX0hGd2JXeUp2RXpJQzk2LXgzMnJkZE9oU0dBcmROQkw4VkZ0Sk9zZ1hYUmNMWlF6LS1QeEZJTkF2SFVjZzZEY0Q4cDU1Mmg2cHBWSTlWSlVyaGZBMWR5cy1TZEdXYlJ2eWdreDJwQm1EOHJxcURzS1BuWFQzeG9VUFZ4YlhMSTBtTVU?oc=5"
 },
 {
  "as_of": "2026-07-23",
  "outbreak": true,
  "count_type": "cumulative",
  "metric": "deaths",
  "value": 1000,
  "geography": "national_drc",
  "date": "2026-07-23",
  "source": "Google News - RDC (fr)",
  "url": "2026-07-23T08:27:37#8f95395e8a8d"
 },
 {
  "count_type": "cumulative",
  "as_of": "2026-07-23",
  "geography": "national_drc",
  "metric": "confirmed_cases",
  "outbreak": true,
  "value": 2536,
  "date": "2026-07-23",
  "source": "Google News - RDC (fr)",
  "url": "2026-07-23T08:27:37#8f95395e8a8d"
 },
 {
  "as_of": null,
  "outbreak": true,
  "metric": "deaths",
  "value": 400,
  "geography": "national_drc",
  "count_type": "cumulative",
  "date": "2026-07-03",
  "source": "Google News - DR Congo (en)",
  "url": "https://news.google.com/rss/articles/CBMiZkFVX3lxTE1wSDBIa3lIeGNuMkk1bHhOQkdSUDFIaGZjOVVDNURBTnhUcy1VRUxXWEFpMzJwdUpBc05YTkJjNXh2NE5CM09feU1VelowLXQ3MlNidndGU2t3SVdKaDJtZFNlT3J6QQ?oc=5"
 },
 {
  "as_of": null,
  "outbreak": true,
  "metric": "total_cases",
  "value": 1000,
  "geography": "national_drc",
  "count_type": "cumulative",
  "date": "2026-06-25",
  "source": "The Hindu",
  "url": "https://www.thehindu.com/sci-tech/health/congos-ebola-outbreak-has-most-cases-in-first-month-of-any-african-outbreak-who-says/article71138029.ece"
 },
 {
  "as_of": null,
  "outbreak": true,
  "metric": "deaths",
  "value": 267,
  "geography": "national_drc",
  "count_type": "cumulative",
  "date": "2026-06-25",
  "source": "The Hindu",
  "url": "https://www.thehindu.com/sci-tech/health/congos-ebola-outbreak-has-most-cases-in-first-month-of-any-african-outbreak-who-says/article71138029.ece"
 },
 {
  "as_of": "2026-07-22",
  "outbreak": true,
  "metric": "deaths",
  "value": 1000,
  "geography": "cross_border_total",
  "count_type": "cumulative",
  "date": "2026-07-22",
  "source": "Google News - RDC (fr)",
  "url": "https://news.google.com/rss/articles/CBMiygFBVV95cUxQOTVSQ3V6cnZ5QzRIaEZEQ2NnZjlLbEt3TU9rcHZ4Ty12V2w0R1V3WHpZY01JckRRcGxDYjB5MWJVM25EODNNVklZSExjWE50MEcwSVRwdm5nM3hOd2gtUEwzN3Z0TS1DLUtwbzVmbG5NUFJwdW1Tem1nZFlxeGRvcWlKcWdZdmtKb1gydEdXZmh4TlZXeU01SnpxZjQxYVk1YXhpWUZlZWw1Z0ZHbTBSM0dhblJJZ3hqOFBnaG5XQ0xjaVptVkdrRlJR?oc=5"
 },
 {
  "as_of": null,
  "outbreak": true,
  "metric": "suspected_cases",
  "value": 900,
  "geography": "national_drc",
  "count_type": "cumulative",
  "date": "2026-05-24",
  "source": "Reuters Top News",
  "url": "https://news.google.com/rss/articles/CBMi0wFBVV95cUxQZkhzNUNKaTBiWF9PZllteTRDa0pobFBXd01ibkExWnFtWHE0YU5lQWJYZlJpZ3ZqYXpVRjZNTGwweUpNNGVIYlIwVjBvRzJ1Ty1peUJhQlVKUUhwSHdGS2pIRTg1cFVINGp6UEp4aTFiZEg0ZjVUYXFYRWhpLU04c3UtcVV2NXJaaloxaHpSbEhFRlJyTENpN21ubmo5bkNDNXlPUGtFam9wWFA1Wm5zTVFSXzQxenhteTNzeVZQOGRqX3dHVnV0NVduQWE1OWp4Zmo0?oc=5"
 },
 {
  "as_of": "2026-07-02",
  "outbreak": true,
  "metric": "total_cases",
  "value": 1406,
  "geography": "national_drc",
  "count_type": "cumulative",
  "date": "2026-07-02",
  "source": "Google News - DR Congo (en)",
  "url": "https://news.google.com/rss/articles/CBMiwgFBVV95cUxNWDVYQUpYUmx3elhXeDg4T0huZHRaTHRLSDQ0UlFySUMxSnJ0c2c3T0JQWEdNSmRFS0JpcXcxQ2t5dk9PcmlnYUt1V1dhWWJ5dlBpWHNNVVNKYldneDRxdjlGUGdTaWRyQ00wR3UtMmFQMGpyTWlLMTlvUl9YSHUwRTVwUXUxbzlrY21WVmQ0alhEQS0yQkRwdVJjYzVjdEFlUkkzMUlBRnZwX3JPLTdocHdXT3BFaDJBUlVqbWZLbS1wQdIBzwFBVV95cUxQdzJSMGFqSThKRllWZmUwc0xNbEgwTjk3a0tkU05WMHh0bXBNQXlEVUF2MGNyLVVyM2NOdVZUemxqdUhWOUMya1JuazFwNW9PR1dXOEhHd3lfVldQa0FSZ1JKb3IwTFZpWmJDNGZFSHdkMlNUZzgxMDRoYk1zWVcxa0taWHktV2dsbWlmSktDM2FyVDVaZVJMMFV2aVlXVV9ybVpIcHdlVUtxYlRJOHVrY1kyMGZKVHpXVGQxN0k3MzB0dUdJMC1SS2w3Y1phMlU?oc=5"
 },
 {
  "as_of": "2026-07-02",
  "outbreak": true,
  "metric": "deaths",
  "value": 438,
  "geography": "national_drc",
  "count_type": "cumulative",
  "date": "2026-07-02",
  "source": "Google News - DR Congo (en)",
  "url": "https://news.google.com/rss/articles/CBMiwgFBVV95cUxNWDVYQUpYUmx3elhXeDg4T0huZHRaTHRLSDQ0UlFySUMxSnJ0c2c3T0JQWEdNSmRFS0JpcXcxQ2t5dk9PcmlnYUt1V1dhWWJ5dlBpWHNNVVNKYldneDRxdjlGUGdTaWRyQ00wR3UtMmFQMGpyTWlLMTlvUl9YSHUwRTVwUXUxbzlrY21WVmQ0alhEQS0yQkRwdVJjYzVjdEFlUkkzMUlBRnZwX3JPLTdocHdXT3BFaDJBUlVqbWZLbS1wQdIBzwFBVV95cUxQdzJSMGFqSThKRllWZmUwc0xNbEgwTjk3a0tkU05WMHh0bXBNQXlEVUF2MGNyLVVyM2NOdVZUemxqdUhWOUMya1JuazFwNW9PR1dXOEhHd3lfVldQa0FSZ1JKb3IwTFZpWmJDNGZFSHdkMlNUZzgxMDRoYk1zWVcxa0taWHktV2dsbWlmSktDM2FyVDVaZVJMMFV2aVlXVV9ybVpIcHdlVUtxYlRJOHVrY1kyMGZKVHpXVGQxN0k3MzB0dUdJMC1SS2w3Y1phMlU?oc=5"
 },
 {
  "as_of": null,
  "outbreak": true,
  "metric": "suspected_cases",
  "value": 300,
  "geography": "cross_border_total",
  "count_type": "cumulative",
  "date": "2026-05-17",
  "source": "PBS NewsHour World",
  "url": "https://www.pbs.org/newshour/world/who-declares-ebola-outbreak-in-congo-and-uganda-a-global-health-emergency"
 },
 {
  "as_of": null,
  "outbreak": true,
  "metric": "deaths",
  "value": 88,
  "geography": "cross_border_total",
  "count_type": "cumulative",
  "date": "2026-05-17",
  "source": "PBS NewsHour World",
  "url": "https://www.pbs.org/newshour/world/who-declares-ebola-outbreak-in-congo-and-uganda-a-global-health-emergency"
 },
 {
  "as_of": "2026-07-06",
  "outbreak": true,
  "metric": "total_cases",
  "value": 1561,
  "geography": "national_drc",
  "count_type": "cumulative",
  "date": "2026-07-06",
  "source": "Google News - RDC (fr)",
  "url": "https://news.google.com/rss/articles/CBMiU0FVX3lxTE1RdWgtckZHWDVyLUttU1ZIbDNRRzNtampTY0hyTTJRX0dwUkIwNVZraVhDNzJBNzkxZ2ZZdFphcFN2SmpBQmNiWEJBblFVZHBBU3lJ?oc=5"
 },
 {
  "value": 55,
  "as_of": "2026-05-31",
  "geography": "cross_border_total",
  "count_type": "cumulative",
  "outbreak": true,
  "metric": "deaths",
  "date": "2026-07-30",
  "source": "AllAfrica Latest",
  "url": "2026-07-30T06:54:09#a68bb68f00f1"
 },
 {
  "as_of": "2026-07-15",
  "outbreak": true,
  "metric": "confirmed_cases",
  "value": 2124,
  "geography": "national_drc",
  "count_type": "cumulative",
  "date": "2026-07-18",
  "source": "Premium Times Nigeria",
  "url": "https://www.premiumtimesng.com/health/health-news/896291-ebola-bvd-outbreak-in-drc-remains-active-with-2124-cases.html"
 },
 {
  "as_of": "2026-07-15",
  "outbreak": true,
  "metric": "deaths",
  "value": 828,
  "geography": "national_drc",
  "count_type": "cumulative",
  "date": "2026-07-18",
  "source": "Premium Times Nigeria",
  "url": "https://www.premiumtimesng.com/health/health-news/896291-ebola-bvd-outbreak-in-drc-remains-active-with-2124-cases.html"
 },
 {
  "as_of": null,
  "outbreak": true,
  "metric": "deaths",
  "value": 500,
  "geography": "national_drc",
  "count_type": "cumulative",
  "date": "2026-07-08",
  "source": "Google News - DR Congo (en)",
  "url": "https://news.google.com/rss/articles/CBMimAFBVV95cUxNVVVvcXZsUEdsZlFMdXNRNDBYZ3d3aWZaWGtJU3dUcTgxNU03cmppX1piamI1NFhCdW8yTEQwcEVUUjFnNHhTU3pjQ2daRkhBOTdEMEhEUXMtVFR1Q0ZyS002VVd1RlE2N3NMRWJkYUVITnRnb1kxY2VWS1dKeVhsY3VGVzNWNFAxX2s3dkN5WEJZVXBfbTRVUA?oc=5"
 },
 {
  "as_of": null,
  "outbreak": true,
  "metric": "deaths",
  "value": 500,
  "geography": "national_drc",
  "count_type": "cumulative",
  "date": "2026-07-06",
  "source": "Google News - RDC (fr)",
  "url": "https://news.google.com/rss/articles/CBMiwgFBVV95cUxPY3JJVkFLYkgwM0lDZkRGeThrYXhTQ2hJRGVHZHhSOUptajFQMEpIYnc5VzhPVjNNWWpRT1M1Qkg2VkdsckJyV2JZRk1MdE5zVm1HWG53RGcxdWU5OTVXa2FOcFg2ajdCNkxzdmxzOGhFRlFsalpSNGFlNUZNU3dnWmNnbzQxUlVnai1pMjZNaUYzTTRvaEpJQlJCZ0g3QlloanFjSm5uMkY4d2R5T2tzVkpzeXZveUZxcVZ3NHRwN0E4Zw?oc=5"
 },
 {
  "as_of": null,
  "outbreak": true,
  "metric": "confirmed_cases",
  "value": 500,
  "geography": "unclear",
  "count_type": "cumulative",
  "date": "2026-06-06",
  "source": "France24 French",
  "url": "https://www.france24.com/fr/vid%C3%A9o/20260606-ebola-pr%C3%A8s-de-500-cas-confirm%C3%A9s-en-afrique-centrale-selon-l-oms"
 },
 {
  "metric": "total_cases",
  "value": 4000,
  "geography": "national_drc",
  "as_of": null,
  "outbreak": true,
  "count_type": "cumulative",
  "date": "2026-08-07",
  "source": "Google News - RDC (fr)",
  "url": "https://news.google.com/rss/articles/CBMie0FVX3lxTFBPRkhLS1dscWNiRFl3cC1rTXFJZnhub09QaWdCYkFWN25QMThDMTZHdzdDWVg5YVdiT29VR3V3LU8teC1sRXJQcmVPR1YtV0F3Ymd2X1hFRk5UYl9sdW1FMWF5aGoyeXRUc2swX2xKN183Tms1QlViWGVkTQ?oc=5"
 },
 {
  "geography": "national_drc",
  "metric": "deaths",
  "value": 1300,
  "count_type": "cumulative",
  "as_of": "2026-07-26",
  "outbreak": true,
  "date": "2026-07-26",
  "source": "Google News - DR Congo (en)",
  "url": "2026-07-26T07:01:58#304634b585e7"
 },
 {
  "as_of": "2026-07-09",
  "outbreak": true,
  "metric": "deaths",
  "value": 600,
  "geography": "national_drc",
  "count_type": "cumulative",
  "date": "2026-07-09",
  "source": "France24",
  "url": "https://www.france24.com/en/africa/20260709-dr-congo-ebola-outbreak-death-toll-climbs-600"
 },
 {
  "value": 1500,
  "geography": "national_drc",
  "outbreak": true,
  "as_of": null,
  "count_type": "cumulative",
  "metric": "deaths",
  "date": "2026-07-30",
  "source": "The Hindu",
  "url": "2026-07-30T16:45:04#af54a2ed085c"
 },
 {
  "as_of": null,
  "outbreak": true,
  "metric": "deaths",
  "value": 400,
  "geography": "national_drc",
  "count_type": "cumulative",
  "date": "2026-07-03",
  "source": "Google News - DR Congo (en)",
  "url": "https://news.google.com/rss/articles/CBMiekFVX3lxTE5RSTN0VnRyaEhyUno4cVhVa24wemZuWXV5clY1WmdnbzYwNDBJUFd4YzNZYTB6NUktUW9SUXlaVWNjbWpjRDVvdXMzVS1UWERHamZjY0d0dDZ3YTBIb1QzcklEc2l2SDVLc2dIRXZlT1k5a0psU1hmTXhB?oc=5"
 },
 {
  "as_of": "2026-06-08",
  "outbreak": true,
  "metric": "deaths",
  "value": 86,
  "geography": "subnational",
  "count_type": "cumulative",
  "date": "2026-06-08",
  "source": "France24 French",
  "url": "https://www.france24.com/fr/%C3%A9missions/journal-de-l-afrique/20260608-rd-congo-hadja-labib-commissaire-de-l-ue-%C3%A0-la-coop%C3%A9ration-internationale-en-visite-%C3%A0-bunia"
 },
 {
  "as_of": "2026-06-08",
  "outbreak": true,
  "metric": "confirmed_cases",
  "value": 488,
  "geography": "subnational",
  "count_type": "cumulative",
  "date": "2026-06-08",
  "source": "France24 French",
  "url": "https://www.france24.com/fr/%C3%A9missions/journal-de-l-afrique/20260608-rd-congo-hadja-labib-commissaire-de-l-ue-%C3%A0-la-coop%C3%A9ration-internationale-en-visite-%C3%A0-bunia"
 },
 {
  "as_of": "2026-07-23",
  "outbreak": true,
  "metric": "deaths",
  "value": 1000,
  "geography": "national_drc",
  "count_type": "cumulative",
  "date": "2026-07-23",
  "source": "Straits Times",
  "url": "https://www.straitstimes.com/asia/congos-ebola-deaths-top-1000-as-violence-and-shortages-hamper-medics"
 },
 {
  "as_of": "2026-07-19",
  "outbreak": true,
  "metric": "deaths",
  "value": 893,
  "geography": "national_drc",
  "count_type": "cumulative",
  "date": "2026-07-19",
  "source": "Google News - DR Congo (en)",
  "url": "https://news.google.com/rss/articles/CBMid0FVX3lxTE9UT0t1cjJpTmVRMldIdW1HMkh3bHRSdHVwOGJnZ2FkRFNlQ2E4Z3E1NEdYOFRJajFkQ2ZtRzEtd1dkang0TUtOcHRNUVhjOGxEOS12YnpjeXdmcXZfbDdfVVpyMDNyQWZIQ0R6VThyNFlLbXkxbEpN?oc=5"
 },
 {
  "as_of": null,
  "outbreak": true,
  "metric": "deaths",
  "value": 1000,
  "geography": "cross_border_total",
  "count_type": "cumulative",
  "date": "2026-07-22",
  "source": "Google News - RDC (fr)",
  "url": "https://news.google.com/rss/articles/CBMijAFBVV95cUxOZXYwQ1BjcThMTEw2ZjBkMk9XVHVFZGpYNFk2V1gzbExWVVBiX1lBZ3FoZ1pTZ2haZm1la2w3SEtkeVNlTndYQU1uRFMyZGpBRHg5WlBSMnlyRUhKYXhjUmZhQ0VNMk5iTjRNTmVCN1pmMUEyMHF5QTlsZEJBOFBVSEo3TnFTVHpwWUNFVQ?oc=5"
 },
 {
  "value": 1000,
  "outbreak": true,
  "metric": "deaths",
  "geography": "national_drc",
  "as_of": "2026-07-23",
  "count_type": "cumulative",
  "date": "2026-07-23",
  "source": "Google News - DR Congo (en)",
  "url": "2026-07-23T11:12:44#6561a3329925"
 },
 {
  "outbreak": true,
  "metric": "deaths",
  "as_of": "2026-07-22",
  "geography": "cross_border_total",
  "count_type": "cumulative",
  "value": 1000,
  "date": "2026-07-22",
  "source": "Google News - RDC (fr)",
  "url": "2026-07-22T11:04:43#241efc95feb5"
 },
 {
  "as_of": "2026-07-22",
  "value": 2905,
  "metric": "confirmed_cases",
  "outbreak": true,
  "geography": "national_drc",
  "count_type": "cumulative",
  "date": "2026-07-24",
  "source": "Politico.cd",
  "url": "2026-07-24T10:39:09#7976808586aa"
 },
 {
  "count_type": "cumulative",
  "geography": "national_drc",
  "metric": "deaths",
  "value": 1269,
  "as_of": "2026-07-22",
  "outbreak": true,
  "date": "2026-07-24",
  "source": "Politico.cd",
  "url": "2026-07-24T10:39:09#7976808586aa"
 },
 {
  "count_type": "cumulative",
  "geography": "national_drc",
  "as_of": "2026-07-27",
  "outbreak": true,
  "metric": "deaths",
  "value": 1405,
  "date": "2026-07-27",
  "source": "Google News - RDC (fr)",
  "url": "2026-07-27T10:03:45#d56c0913d07d"
 },
 {
  "as_of": null,
  "outbreak": true,
  "metric": "deaths",
  "value": 930,
  "geography": "national_drc",
  "count_type": "cumulative",
  "date": "2026-07-20",
  "source": "Google News - DR Congo (en)",
  "url": "https://news.google.com/rss/articles/CBMinwFBVV95cUxOcXEtd0hhTGk4RFpFTWdjTHplY2M3SHF2eklleVZGd1BUZlVHWkVEWkswU29xNk1hVDRhYWJvZmZMRjVxSjZfcFVROGF3SlNiYnh2dENBWjNEVDFpYjhmQWxkWlJnQ0FUUDFWNzFZdEpnWS1xS1VjU1V0cW5tU0NJeWNfbWtlVmpyOHI0aUFMQlhtc0poeTctTW9iLXFTNlU?oc=5"
 },
 {
  "outbreak": true,
  "count_type": "cumulative",
  "metric": "total_cases",
  "geography": "national_drc",
  "as_of": "2026-07-27",
  "value": 3000,
  "date": "2026-07-27",
  "source": "Google News - RDC (fr)",
  "url": "2026-07-27T07:08:58#075260ba8d59"
 },
 {
  "value": 1350,
  "as_of": "2026-07-27",
  "outbreak": true,
  "geography": "national_drc",
  "count_type": "cumulative",
  "metric": "deaths",
  "date": "2026-07-27",
  "source": "Google News - RDC (fr)",
  "url": "2026-07-27T07:08:58#075260ba8d59"
 },
 {
  "metric": "confirmed_cases",
  "outbreak": true,
  "as_of": "2026-07-29",
  "value": 3360,
  "count_type": "cumulative",
  "geography": "unclear",
  "date": "2026-07-29",
  "source": "Google News - RDC (fr)",
  "url": "2026-07-29T16:53:00#09c42a60f85d"
 },
 {
  "metric": "deaths",
  "geography": "unclear",
  "as_of": "2026-07-29",
  "value": 1487,
  "outbreak": true,
  "count_type": "cumulative",
  "date": "2026-07-29",
  "source": "Google News - RDC (fr)",
  "url": "2026-07-29T16:53:00#09c42a60f85d"
 },
 {
  "as_of": "2026-07-22",
  "outbreak": true,
  "metric": "deaths",
  "value": 1000,
  "geography": "cross_border_total",
  "count_type": "cumulative",
  "date": "2026-07-22",
  "source": "Google News - RDC (fr)",
  "url": "https://news.google.com/rss/articles/CBMiwAFBVV95cUxNd0dvRnhkbkpxQldBUUxKV0VJeURfSkV3ZTRDQlNiQTZmY2txcmtMakZLVVUta1NJb2pPM0drT09tS3E4SlB5dTNZelUyWGJzOWhFVUVCNE5CbkRFYWJtRHA0WDlfLTRabDFfNmJEVVNLakRfZU5yR2NqSUJjTnNMUGY1eFVPUWI1X0tCbHp5dlcwa1ZNZzJQeUVJUVpPQ201SGNLUGRvbVpUdnBTZ1AyRDhpdWFPVWVUelpyR2R1a2s?oc=5"
 },
 {
  "geography": "national_drc",
  "as_of": "2026-07-26",
  "metric": "confirmed_cases",
  "outbreak": true,
  "value": 3000,
  "count_type": "cumulative",
  "date": "2026-07-26",
  "source": "Google News - DR Congo (en)",
  "url": "2026-07-26T05:55:28#5fc835711de4"
 },
 {
  "as_of": null,
  "outbreak": true,
  "metric": "deaths",
  "value": 400,
  "geography": "national_drc",
  "count_type": "cumulative",
  "date": "2026-07-03",
  "source": "France24 French",
  "url": "https://www.france24.com/fr/vid%C3%A9o/20260703-ebola-en-rdc-cyril-ramaphosa-%C3%A0-kinshasa-pour-r%C3%A9affirmer-le-soutien-de-pretoria-face-%C3%A0-l-%C3%A9pid%C3%A9mie"
 },
 {
  "metric": "confirmed_cases",
  "geography": "national_drc",
  "count_type": "cumulative",
  "as_of": "2026-07-27",
  "outbreak": true,
  "value": 3200,
  "date": "2026-07-27",
  "source": "Japan Times",
  "url": "2026-07-27T16:06:00#e9cb9b7012c4"
 },
 {
  "as_of": "2026-07-20",
  "outbreak": true,
  "metric": "deaths",
  "value": 930,
  "geography": "national_drc",
  "count_type": "cumulative",
  "date": "2026-07-20",
  "source": "Google News - DR Congo (en)",
  "url": "https://news.google.com/rss/articles/CBMikAFBVV95cUxNLWxndFhXeW9YSlJKanctYUdvV19XRHVqckMySTNkMkcxdnZzQm9XYi1sVFpvbTlkbjBYc1pjOWRFS0Z2ZE9aSXlQRVZKSGRUMnQwajZDaG80Y3NISEo3ZDBKODJjVDJ2Zm9lNDNWS0dySjBDOUdJRnV2V25qOFN5OHhlNGpKMXRvX2ZfT19rWkE?oc=5"
 },
 {
  "as_of": null,
  "outbreak": true,
  "metric": "deaths",
  "value": 120,
  "geography": "national_drc",
  "count_type": "cumulative",
  "date": "2026-05-19",
  "source": "Indian Express",
  "url": "https://indianexpress.com/article/world/dr-congo-ebola-outbreak-bundibugyo-strain-who-global-health-emergency-uganda-10696762/"
 },
 {
  "as_of": "2026-07-18",
  "outbreak": true,
  "metric": "confirmed_cases",
  "value": 2344,
  "geography": "national_drc",
  "count_type": "cumulative",
  "date": "2026-07-20",
  "source": "Politico.cd",
  "url": "https://beto.cd/ebola-rdc-2344-cas-930-deces-18-juillet-bilan-officiel/"
 },
 {
  "as_of": "2026-07-18",
  "outbreak": true,
  "metric": "deaths",
  "value": 930,
  "geography": "national_drc",
  "count_type": "cumulative",
  "date": "2026-07-20",
  "source": "Politico.cd",
  "url": "https://beto.cd/ebola-rdc-2344-cas-930-deces-18-juillet-bilan-officiel/"
 },
 {
  "geography": "national_drc",
  "outbreak": true,
  "value": 4000,
  "as_of": null,
  "count_type": "cumulative",
  "metric": "confirmed_cases",
  "date": "2026-08-08",
  "source": "Google News - DR Congo (en)",
  "url": "https://news.google.com/rss/articles/CBMilgFBVV95cUxQWmFkaUstYThUM0I5ZUxFekplM3dtZ1lGbzV4YjducHdBRXJLby1oUzJTWl9jMzVqSmlxVlpjWWYxUHdROUxvSDA5RmhCRnNRdW5yVVRZbmZEbDNZdnVNQlczMzhvUmlFanhUelFwVkhZTWpFX0VFNzQwTlllRW1ObUdjX2lNQXpGNFRJS3RUakU3c05sLXc?oc=5"
 },
 {
  "as_of": "2026-07-08",
  "outbreak": true,
  "metric": "confirmed_cases",
  "value": 1708,
  "geography": "national_drc",
  "count_type": "cumulative",
  "date": "2026-07-08",
  "source": "Google News - RDC (fr)",
  "url": "https://news.google.com/rss/articles/CBMi3gFBVV95cUxPSEhtX1hXa2gzN09lbkNZUVNTdUtyaUtCcDhwQ01SUlBkZ1RLMEFRX1ZwSTFTOEUxUG5XY29yT21raGZRWjQzbFZKV1ZOVnFpNWtSaGxtQlhTMnFlRVg4VDJzRWxXaGYxa2RpbDBrbzlRVUNWMW9fbHdwYWlKTklRT1FQQjdmdndSRE9fd2o1WFIxQVVfb1FZZzJMMlRySEZXZ2tmTXBhTG9Da2hzNTc1SUJwTXJXc29oMWpqRjNrdkpBY2NHUU5hRWc4cXhYRjFxdTNNOE9lUFBEQURLSlE?oc=5"
 },
 {
  "as_of": null,
  "outbreak": true,
  "metric": "deaths",
  "value": 600,
  "geography": "national_drc",
  "count_type": "cumulative",
  "date": "2026-07-10",
  "source": "Google News - RDC (fr)",
  "url": "https://news.google.com/rss/articles/CBMikwFBVV95cUxQak1FZlJUOHI2UHRpNUYwS0ZIOVdCeU96QmgzYUZEUTZ2ejRFT1lpaThKd1FjbEF6bmxfUkJqOEp3RVdSeG13d1o2TWZKTW1sWU1Va2doZVNtU1FFaTJYeTZyMlhLd0NDWVhERHgyNWtIbFFPMHJZOXA0S0ZfYndUbEN0ZTF0UDJQOFlpZGZEWi1WbUE?oc=5"
 },
 {
  "as_of": "2026-07-19",
  "outbreak": true,
  "metric": "confirmed_cases",
  "value": 2423,
  "geography": "national_drc",
  "count_type": "cumulative",
  "date": "2026-07-21",
  "source": "UN News",
  "url": "https://news.un.org/feed/view/en/story/2026/07/1167983"
 },
 {
  "as_of": "2026-07-19",
  "outbreak": true,
  "metric": "deaths",
  "value": 967,
  "geography": "national_drc",
  "count_type": "cumulative",
  "date": "2026-07-21",
  "source": "UN News",
  "url": "https://news.un.org/feed/view/en/story/2026/07/1167983"
 },
 {
  "as_of": "2026-07-19",
  "outbreak": true,
  "metric": "recovered",
  "value": 469,
  "geography": "national_drc",
  "count_type": "cumulative",
  "date": "2026-07-21",
  "source": "UN News",
  "url": "https://news.un.org/feed/view/en/story/2026/07/1167983"
 },
 {
  "as_of": null,
  "outbreak": true,
  "metric": "deaths",
  "value": 1000,
  "geography": "cross_border_total",
  "count_type": "cumulative",
  "date": "2026-07-24",
  "source": "Google News - RDC (fr)",
  "url": "https://news.google.com/rss/articles/CBMiqgFBVV95cUxPY3J6MjZMUGQ0cnliZjVwSHM5U1RoX0N0bVU1QVlPX1QzOHJVNVBBZ2Y4TFFFaVFvQzI0WjBDYlI1VWtUSFllMGhaUlFkeEpidjJHOWlZU0ZaeGEyMHl1ZDVGQlJUbXBuTUpjNzB3VFZmb3BHN3VMOTZQclRyM1pDZTM4cEd2d1lhU0tZZkxEcWhTNTAtVVFUeDN0MElKalJCUzA5UTFqUUpJZw?oc=5"
 },
 {
  "as_of": "2026-07-22",
  "outbreak": true,
  "metric": "deaths",
  "value": 1000,
  "geography": "cross_border_total",
  "count_type": "cumulative",
  "date": "2026-07-23",
  "source": "Actualité.cd",
  "url": "https://actualite.cd/2026/07/23/ebola-en-rdc-et-en-ouganda-le-cap-des-1-000-deces-franchi-selon-loms"
 },
 {
  "count_type": "cumulative",
  "metric": "deaths",
  "value": 864,
  "outbreak": true,
  "as_of": "2026-07-18",
  "geography": "national_drc",
  "date": "2026-07-18",
  "source": "Google News - DR Congo (en)",
  "url": "2026-07-18T17:03:37#921cd9aa125d"
 },
 {
  "as_of": "2026-07-27",
  "outbreak": true,
  "metric": "deaths",
  "value": 1354,
  "geography": "national_drc",
  "count_type": "cumulative",
  "date": "2026-07-27",
  "source": "Google News - RDC (fr)",
  "url": "https://news.google.com/rss/articles/CBMixwFBVV95cUxQbUtMSlhfZ0FqVTdJUEswV1FtblRyTTcyYzVORHJTWUU1bWlITHQwWFV3X3hsdGY5eTNYSG51djRmMUtqMzI3ZXFldGdPSURCREszd1BtLVFIN3Q1RWVVTGxfM0FDX09aeXg3cEhTejZjVGU0ZmpGWlhYWUw2RjBJbmVNc00zV1drVnBqWFBHUTRra0NaX0NGaF95c0hnbTVRV3FadjZhOXpVdzVrMXNETk5vVndEUVkzNk04SGtBV2ZwSWE2c29N?oc=5"
 },
 {
  "as_of": "2026-07-27",
  "outbreak": true,
  "metric": "total_cases",
  "value": 3075,
  "geography": "national_drc",
  "count_type": "cumulative",
  "date": "2026-07-27",
  "source": "Google News - RDC (fr)",
  "url": "https://news.google.com/rss/articles/CBMixwFBVV95cUxQbUtMSlhfZ0FqVTdJUEswV1FtblRyTTcyYzVORHJTWUU1bWlITHQwWFV3X3hsdGY5eTNYSG51djRmMUtqMzI3ZXFldGdPSURCREszd1BtLVFIN3Q1RWVVTGxfM0FDX09aeXg3cEhTejZjVGU0ZmpGWlhYWUw2RjBJbmVNc00zV1drVnBqWFBHUTRra0NaX0NGaF95c0hnbTVRV3FadjZhOXpVdzVrMXNETk5vVndEUVkzNk04SGtBV2ZwSWE2c29N?oc=5"
 },
 {
  "as_of": "2026-07-09",
  "outbreak": true,
  "metric": "deaths",
  "value": 600,
  "geography": "national_drc",
  "count_type": "cumulative",
  "date": "2026-07-09",
  "source": "TASS English",
  "url": "https://tass.com/society/2158173"
 },
 {
  "as_of": "2026-07-09",
  "outbreak": true,
  "metric": "deaths",
  "value": 20,
  "geography": "national_drc",
  "count_type": "new",
  "date": "2026-07-09",
  "source": "TASS English",
  "url": "https://tass.com/society/2158173"
 },
 {
  "metric": "deaths",
  "count_type": "cumulative",
  "as_of": "2026-07-23",
  "outbreak": true,
  "geography": "national_drc",
  "value": 1000,
  "date": "2026-07-23",
  "source": "Google News - DR Congo (en)",
  "url": "2026-07-23T21:01:41#017e1963950f"
 },
 {
  "as_of": null,
  "outbreak": true,
  "metric": "total_cases",
  "value": 3000,
  "geography": "national_drc",
  "count_type": "cumulative",
  "date": "2026-07-26",
  "source": "Google News - RDC (fr)",
  "url": "https://news.google.com/rss/articles/CBMilgFBVV95cUxPM2MxRFdGb2ZIOUNrTGdTbmVMTGJnNmdpQjdNa1M4YWluMTJGRlk1a0hoOElteTB2VUkyQjUzZTl5NW1UOURLaDlhN0pXd0xkd0hhazFOa3FCM1pTazhucXpMTjViTktTUXFqMDFDT25TdGpEV3BsdFV4cDRIN014VmpKcEJrOHdKbl9DOTZwX2h5Z0JEUUE?oc=5"
 },
 {
  "as_of": null,
  "outbreak": true,
  "metric": "deaths",
  "value": 1500,
  "geography": "national_drc",
  "count_type": "cumulative",
  "date": "2026-07-26",
  "source": "Google News - RDC (fr)",
  "url": "https://news.google.com/rss/articles/CBMilgFBVV95cUxPM2MxRFdGb2ZIOUNrTGdTbmVMTGJnNmdpQjdNa1M4YWluMTJGRlk1a0hoOElteTB2VUkyQjUzZTl5NW1UOURLaDlhN0pXd0xkd0hhazFOa3FCM1pTazhucXpMTjViTktTUXFqMDFDT25TdGpEV3BsdFV4cDRIN014VmpKcEJrOHdKbl9DOTZwX2h5Z0JEUUE?oc=5"
 },
 {
  "as_of": null,
  "outbreak": true,
  "metric": "deaths",
  "value": 600,
  "geography": "national_drc",
  "count_type": "cumulative",
  "date": "2026-07-09",
  "source": "Google News - DR Congo (en)",
  "url": "https://news.google.com/rss/articles/CBMiW0FVX3lxTE94S29fb1ZkUGRUeFhLWGZOMkkwR3FtdjVxZGs0Tm5uVlJzYm11QXk2YUZhSG9ZQVc5R0kxNWhIWXgzVjdBNWtXeUE4cFBuZVJ0NzR3R1RyUUI2dTg?oc=5"
 },
 {
  "as_of": "2026-07-24",
  "outbreak": false,
  "metric": "vaccinated",
  "value": 1,
  "geography": "other",
  "count_type": "cumulative",
  "date": "2026-07-28",
  "source": "Politico.cd",
  "url": "https://beto.cd/vaccin-ebola-bundibugyo-premier-volontaire-vaccine-620000-doses/"
 },
 {
  "as_of": null,
  "outbreak": false,
  "metric": "vaccinated",
  "value": 620000,
  "geography": "other",
  "count_type": "unclear",
  "date": "2026-07-28",
  "source": "Politico.cd",
  "url": "https://beto.cd/vaccin-ebola-bundibugyo-premier-volontaire-vaccine-620000-doses/"
 },
 {
  "metric": "total_cases",
  "value": 2400,
  "count_type": "cumulative",
  "geography": "national_drc",
  "as_of": "2026-07-21",
  "outbreak": true,
  "date": "2026-07-21",
  "source": "Google News - DR Congo (en)",
  "url": "2026-07-21T04:46:22#3003f1d2aa27"
 },
 {
  "as_of": null,
  "outbreak": true,
  "metric": "deaths",
  "value": 1400,
  "geography": "national_drc",
  "count_type": "cumulative",
  "date": "2026-07-27",
  "source": "Google News - DR Congo (en)",
  "url": "https://news.google.com/rss/articles/CBMikgFBVV95cUxQMEx2THhIUWNrWTl4bkJ5XzREZWd1SC1DTlFqN1M1ZHI0aF9waU1WQk5HdWgteFFxb1VfOUZ3ZDQybE14OUY2N1VyalVvMExTdllXMy05LXBiZkJHUTFBeF9YWjdpblhSejlUcl9raUhKRS1fWm8wVTJIdE5yUXE3T214YnVOcnNyY1JLN29CaTZSd9IBkgFBVV95cUxQMEx2THhIUWNrWTl4bkJ5XzREZWd1SC1DTlFqN1M1ZHI0aF9waU1WQk5HdWgteFFxb1VfOUZ3ZDQybE14OUY2N1VyalVvMExTdllXMy05LXBiZkJHUTFBeF9YWjdpblhSejlUcl9raUhKRS1fWm8wVTJIdE5yUXE3T214YnVOcnNyY1JLN29CaTZSdw?oc=5"
 },
 {
  "as_of": "2026-07-17",
  "outbreak": true,
  "metric": "confirmed_cases",
  "value": 2100,
  "geography": "national_drc",
  "count_type": "cumulative",
  "date": "2026-07-17",
  "source": "Google News - Kivu/M23 (fr)",
  "url": "https://news.google.com/rss/articles/CBMiugFBVV95cUxNTExpenF0YUhyWmJ2VmdySGhUZnZ3VE9tRnd5VWtvaFZyTDFJckZpVldITk5sZ0JqeEZtSE1IQ3RGcUFvTHkySzBzU0piY0FQRS1GN3EtMU5kakNHVzN2TGZ3R3VaeUdrdzVyUVFOM1RsX0NSLUQzcXVqYWVBajNzU2s2WHZqVGxmclhQbmVJR19yX3o3NVBBM1VIdV9BSE9MZlBXa0psX1p6ZXpYUy1UeUlaTk9PZmZObXc?oc=5"
 },
 {
  "value": 3000,
  "outbreak": true,
  "count_type": "cumulative",
  "geography": "national_drc",
  "metric": "total_cases",
  "as_of": "2026-07-25",
  "date": "2026-07-25",
  "source": "Google News - DR Congo (en)",
  "url": "2026-07-25T07:58:00#ff98cf5d230e"
 },
 {
  "as_of": "2026-05-16",
  "outbreak": true,
  "metric": "deaths",
  "value": 65,
  "geography": "subnational",
  "count_type": "cumulative",
  "date": "2026-05-16",
  "source": "CNA Singapore",
  "url": "https://www.channelnewsasia.com/world/democratic-republic-congo-ebola-outbreak-65-deaths-6124941"
 },
 {
  "as_of": "2026-05-16",
  "outbreak": true,
  "metric": "suspected_cases",
  "value": 246,
  "geography": "subnational",
  "count_type": "cumulative",
  "date": "2026-05-16",
  "source": "CNA Singapore",
  "url": "https://www.channelnewsasia.com/world/democratic-republic-congo-ebola-outbreak-65-deaths-6124941"
 },
 {
  "as_of": null,
  "outbreak": true,
  "metric": "deaths",
  "value": 300,
  "geography": "subnational",
  "count_type": "cumulative",
  "date": "2026-06-29",
  "source": "RFI Afrique",
  "url": "https://www.rfi.fr/fr/afrique/20260629-ebola-en-rdc-pr%C3%A8s-de-bunia-le-difficile-travail-d-inhumation-des-victimes-par-la-croix-rouge-et-ses-volontaires"
 },
 {
  "as_of": null,
  "outbreak": true,
  "metric": "confirmed_cases",
  "value": 1200,
  "geography": "subnational",
  "count_type": "cumulative",
  "date": "2026-06-29",
  "source": "RFI Afrique",
  "url": "https://www.rfi.fr/fr/afrique/20260629-ebola-en-rdc-pr%C3%A8s-de-bunia-le-difficile-travail-d-inhumation-des-victimes-par-la-croix-rouge-et-ses-volontaires"
 },
 {
  "as_of": "2026-06-13",
  "outbreak": true,
  "metric": "confirmed_cases",
  "value": 689,
  "geography": "national_drc",
  "count_type": "cumulative",
  "date": "2026-06-13",
  "source": "France24 French",
  "url": "https://www.france24.com/fr/%C3%A9missions/journal-de-l-afrique/20260613-ebola-en-rd-congo-la-riposte-s-organise-%C3%A0-bunia-pour-limiter-la-propagation"
 },
 {
  "as_of": "2026-06-13",
  "outbreak": true,
  "metric": "deaths",
  "value": 139,
  "geography": "national_drc",
  "count_type": "cumulative",
  "date": "2026-06-13",
  "source": "France24 French",
  "url": "https://www.france24.com/fr/%C3%A9missions/journal-de-l-afrique/20260613-ebola-en-rd-congo-la-riposte-s-organise-%C3%A0-bunia-pour-limiter-la-propagation"
 },
 {
  "as_of": "2026-08-04",
  "outbreak": true,
  "metric": "new_cases",
  "value": 567,
  "geography": "national_drc",
  "count_type": "new",
  "date": "2026-08-04",
  "source": "Google News - RDC (fr)",
  "url": "https://news.google.com/rss/articles/CBMinAFBVV95cUxQM2RobDJvZkpZbEZaS19WbzhDNUJ6bFdNODRMbnZpVnF4SFJfNFZyVG9iT1h2YlU0TWp4eW13V3BvWWgxNXVMZGh1SG5aUmNWajNZM18wSnZQRTBLRHZabW8xSUQ5ZFdGS0V0VktXa2ZvTHBQQktweDNKVVhiWDV5MnFzODY2bzFOWkZEWkNUbDF5Vm91Rk1LbzVnRm4?oc=5"
 },
 {
  "as_of": "2026-08-07",
  "geography": "cross_border_total",
  "outbreak": true,
  "value": 4000,
  "metric": "total_cases",
  "count_type": "cumulative",
  "date": "2026-08-07",
  "source": "Google News - DR Congo (en)",
  "url": "https://news.google.com/rss/articles/CBMitgFBVV95cUxQNVFKTGsxVi1jWklaWlltZnZ3VG9qRUduMGtHRFV0N2RXcmQ3T20zQ201cDdBelZWMEU3RUk3RVE5UnU0YnRyOHBfc3hFSXJybDl4RTdqd1daRE1TdXpqOEhsQWl2UU5YbEtoNTR5aFBvZ2g1NUVQRU1sN0hVQWpaQlpRSUpxb2NLOFRRTHFjNmhydy14OFdwaGx5TVhrVi14N1JGcmRROGR2b3pSUlNmZlh6d1VjQQ?oc=5"
 },
 {
  "as_of": "2026-07-18",
  "outbreak": true,
  "metric": "deaths",
  "value": 864,
  "geography": "national_drc",
  "count_type": "cumulative",
  "date": "2026-07-18",
  "source": "Google News - DR Congo (en)",
  "url": "https://news.google.com/rss/articles/CBMiSkFVX3lxTE1JcXNvUUcxM2xVSTZ1YVhDUlpOaTdEaGo4NXhubTVmaWhLS1NlVjROYmRyeGZnRktGajR4NTFXNHJMdGVRZkMyNnd3?oc=5"
 },
 {
  "as_of": null,
  "outbreak": true,
  "metric": "confirmed_cases",
  "value": 80,
  "geography": "cross_border_total",
  "count_type": "cumulative",
  "date": "2026-05-18",
  "source": "ABC Australia",
  "url": "https://www.abc.net.au/news/2026-05-18/ebola-virus-explainer-where-is-it-who-/106690824"
 },
 {
  "as_of": "2026-06-27",
  "outbreak": true,
  "metric": "confirmed_cases",
  "value": 1200,
  "geography": "national_drc",
  "count_type": "cumulative",
  "date": "2026-06-27",
  "source": "Google News - RDC (fr)",
  "url": "https://news.google.com/rss/articles/CBMipgFBVV95cUxNeTJEWmxZTDZUYmFBY0w0S21TOWltNGM2SGNFNHlyVWdtQ0Y5UzJRVi1EU1RHcXpKbDVXbUZEWFZhYkFvRU1mNldyWHJianUwSDhHRDNpQ3ZmbHZXWWtHSkp5d1BfWW9Oc2hVU0NxVXRqZ2dZSWRQU2VRdDl6LWpYTEkweUxtRU11YnNVbHc4eHRCMFdJeGFhUG9Pa0RmWDczN2Y3UVJB?oc=5"
 },
 {
  "as_of": "2026-07-02",
  "outbreak": true,
  "metric": "confirmed_cases",
  "value": 1406,
  "geography": "national_drc",
  "count_type": "cumulative",
  "date": "2026-07-02",
  "source": "Google News - RDC (fr)",
  "url": "https://news.google.com/rss/articles/CBMiU0FVX3lxTE9pWnl4UDhTME5iN0FQZnBMU2h4MGV4YzJjQURKR3V5V2FScnhJR2xLdTBFemltM24waU5hT2dmeGxOZXV1cE9UbmlFT2JiUUo1a3cw?oc=5"
 },
 {
  "as_of": "2026-05-23",
  "outbreak": true,
  "metric": "deaths",
  "value": 177,
  "geography": "cross_border_total",
  "count_type": "cumulative",
  "date": "2026-05-23",
  "source": "France24 French",
  "url": "https://www.france24.com/fr/vid%C3%A9o/20260523-ebola-l-%C3%A9pidemie-continue-de-progresser-d%C3%A9j%C3%A0-177-morts"
 },
 {
  "as_of": "2026-05-23",
  "outbreak": true,
  "metric": "confirmed_cases",
  "value": 3,
  "geography": "national_uganda",
  "count_type": "new",
  "date": "2026-05-23",
  "source": "France24 French",
  "url": "https://www.france24.com/fr/vid%C3%A9o/20260523-ebola-l-%C3%A9pidemie-continue-de-progresser-d%C3%A9j%C3%A0-177-morts"
 },
 {
  "metric": "confirmed_cases",
  "count_type": "cumulative",
  "geography": "national_drc",
  "value": 2124,
  "as_of": "2026-07-15",
  "outbreak": true,
  "date": "2026-07-18",
  "source": "Premium Times Nigeria",
  "url": "2026-07-18T08:02:38#cc7546e56ace"
 },
 {
  "geography": "national_drc",
  "as_of": "2026-07-15",
  "value": 828,
  "count_type": "cumulative",
  "metric": "deaths",
  "outbreak": true,
  "date": "2026-07-18",
  "source": "Premium Times Nigeria",
  "url": "2026-07-18T08:02:38#cc7546e56ace"
 },
 {
  "as_of": "2026-05-20",
  "outbreak": true,
  "metric": "suspected_cases",
  "value": 528,
  "geography": "cross_border_total",
  "count_type": "cumulative",
  "date": "2026-05-20",
  "source": "Premium Times Nigeria",
  "url": "https://www.premiumtimesng.com/health/health-news/881412-ebola-who-raises-concern-over-response-gaps-as-drc-uganda-record-528-suspected-cases-132-deaths.html"
 },
 {
  "as_of": "2026-05-20",
  "outbreak": true,
  "metric": "deaths",
  "value": 132,
  "geography": "cross_border_total",
  "count_type": "cumulative",
  "date": "2026-05-20",
  "source": "Premium Times Nigeria",
  "url": "https://www.premiumtimesng.com/health/health-news/881412-ebola-who-raises-concern-over-response-gaps-as-drc-uganda-record-528-suspected-cases-132-deaths.html"
 },
 {
  "value": 3000,
  "metric": "total_cases",
  "outbreak": true,
  "count_type": "cumulative",
  "geography": "national_drc",
  "as_of": "2026-07-25",
  "date": "2026-07-25",
  "source": "Google News - DR Congo (en)",
  "url": "2026-07-25T12:26:00#f8b0a46e7751"
 },
 {
  "metric": "deaths",
  "as_of": "2026-07-25",
  "value": 1300,
  "geography": "national_drc",
  "outbreak": true,
  "count_type": "cumulative",
  "date": "2026-07-25",
  "source": "Google News - DR Congo (en)",
  "url": "2026-07-25T12:26:00#f8b0a46e7751"
 },
 {
  "as_of": null,
  "outbreak": true,
  "metric": "confirmed_cases",
  "value": 1792,
  "geography": "national_drc",
  "count_type": "cumulative",
  "date": "2026-07-10",
  "source": "Google News - RDC (fr)",
  "url": "https://news.google.com/rss/articles/CBMie0FVX3lxTFAwNXJEVjN3UlM2SGVqWV9tME1FOXJqYmlNSjRtV3VWWFhjSkpmTkVuc25aRlpEYjU4b2J6OWRZbkdVUzZvcEJsVzlhUllDU0RYaUVSRVJqNzIzdXZQUlR2UjhvWTZJZ3g5Ql9SYUdjUlJlSWVJWU9waVJjOA?oc=5"
 },
 {
  "as_of": "2026-07-22",
  "outbreak": true,
  "metric": "deaths",
  "value": 1000,
  "geography": "cross_border_total",
  "count_type": "cumulative",
  "date": "2026-07-22",
  "source": "Google News - RDC (fr)",
  "url": "https://news.google.com/rss/articles/CBMi0gFBVV95cUxPQkdWZDlxSy1uc1BITzBBM1BrQXZaSFFDc2xMM3JsekdlUVlzWUs0d0Fib0RlYTY1d19Hb3VILURPSjJKUC1EUVhya1paajM5Sk50OHluQlpGeWRRdkJ1ZlR0YkFjOG5hRldPekt2aGdkVGJpYzh6R3ZNV3dJWUNKU21hU05ndnY4ak5YRjNDMUNaamp5UWZDX2JZVm9rUUhSZWp3RDdrOWxfekVXN0gzLXBucm5uN042cUlmZUxROGJOZS02akRrVUdtLUdfdjRkZWc?oc=5"
 },
 {
  "outbreak": true,
  "metric": "deaths",
  "value": 1033,
  "count_type": "cumulative",
  "geography": "national_drc",
  "as_of": "2026-07-23",
  "date": "2026-07-23",
  "source": "Google News - DR Congo (en)",
  "url": "2026-07-23T14:21:11#f9a1d9d4eff1"
 },
 {
  "metric": "confirmed_cases",
  "as_of": "2026-07-23",
  "count_type": "cumulative",
  "geography": "national_drc",
  "outbreak": true,
  "value": 2500,
  "date": "2026-07-23",
  "source": "Google News - DR Congo (en)",
  "url": "2026-07-23T14:21:11#f9a1d9d4eff1"
 },
 {
  "as_of": "2026-06-23",
  "outbreak": true,
  "metric": "confirmed_cases",
  "value": 1003,
  "geography": "national_drc",
  "count_type": "cumulative",
  "date": "2026-06-23",
  "source": "France24 French",
  "url": "https://www.france24.com/fr/vid%C3%A9o/20260623-ebola-en-rdc-plus-de-1000-cas-confirm%C3%A9s"
 },
 {
  "as_of": "2026-06-23",
  "outbreak": true,
  "metric": "deaths",
  "value": 254,
  "geography": "national_drc",
  "count_type": "cumulative",
  "date": "2026-06-23",
  "source": "France24 French",
  "url": "https://www.france24.com/fr/vid%C3%A9o/20260623-ebola-en-rdc-plus-de-1000-cas-confirm%C3%A9s"
 },
 {
  "as_of": "2026-07-12",
  "outbreak": true,
  "metric": "total_cases",
  "value": 1900,
  "geography": "national_drc",
  "count_type": "cumulative",
  "date": "2026-07-12",
  "source": "Google News - DR Congo (en)",
  "url": "https://news.google.com/rss/articles/CBMiiAFBVV95cUxNX3BHZG9ZWGxWYU15a2Q2U0c4dkZtbzRSN3NjbTRWR3dOVGtjWExaaGJHYV9zcmFvZXZYcHVhdlRNaFZXbWZUaHJIaDYtNk9JNFFvM3ZCLXlPRi1XTkFDa1o1SlV1ZGc2YldsMXp1SmdOMDBFaWFReEdickFYSnh6TU1RVlZBWk13?oc=5"
 },
 {
  "as_of": "2026-07-23",
  "geography": "national_drc",
  "value": 1034,
  "metric": "deaths",
  "outbreak": true,
  "count_type": "cumulative",
  "date": "2026-07-23",
  "source": "Google News - RDC (fr)",
  "url": "2026-07-23T16:08:49#cc6273f95ff0"
 },
 {
  "as_of": "2026-07-23",
  "count_type": "cumulative",
  "value": 2536,
  "geography": "national_drc",
  "metric": "confirmed_cases",
  "outbreak": true,
  "date": "2026-07-23",
  "source": "Google News - RDC (fr)",
  "url": "2026-07-23T16:08:49#cc6273f95ff0"
 },
 {
  "geography": "national_drc",
  "count_type": "cumulative",
  "as_of": "2026-07-21",
  "metric": "total_cases",
  "outbreak": true,
  "value": 2400,
  "date": "2026-07-21",
  "source": "Google News - RDC (fr)",
  "url": "2026-07-21T10:19:41#ae2c04046bad"
 },
 {
  "geography": "national_drc",
  "value": 3200,
  "count_type": "cumulative",
  "outbreak": true,
  "as_of": "2026-07-29",
  "metric": "total_cases",
  "date": "2026-07-29",
  "source": "Google News - DR Congo (en)",
  "url": "2026-07-29T20:16:20#e3e46007a2a8"
 },
 {
  "as_of": null,
  "outbreak": true,
  "metric": "deaths",
  "value": 300,
  "geography": "national_drc",
  "count_type": "cumulative",
  "date": "2026-06-26",
  "source": "CGTN",
  "url": "https://news.cgtn.com/news/2026-06-26/DR-Congo-Ebola-deaths-top-300-as-control-measures-tightened-1OhC2N77QEE/p.html?UTM_Source=cgtn&UTM_Medium=rss&UTM_Campaign=World"
 },
 {
  "outbreak": true,
  "metric": "confirmed_cases",
  "value": 3200,
  "geography": "national_drc",
  "count_type": "cumulative",
  "as_of": "2026-07-27",
  "date": "2026-07-27",
  "source": "Google News - DR Congo (en)",
  "url": "2026-07-27T14:59:40#7a11364a8a42"
 },
 {
  "as_of": null,
  "outbreak": true,
  "metric": "suspected_cases",
  "value": 1000,
  "geography": "unclear",
  "count_type": "cumulative",
  "date": "2026-05-30",
  "source": "Euronews",
  "url": "http://www.euronews.com/health/2026/05/30/who-chief-visits-congo-ebola-epicentre-saturday-to-urge-community-action"
 },
 {
  "as_of": null,
  "outbreak": true,
  "metric": "deaths",
  "value": 246,
  "geography": "unclear",
  "count_type": "cumulative",
  "date": "2026-05-30",
  "source": "Euronews",
  "url": "http://www.euronews.com/health/2026/05/30/who-chief-visits-congo-ebola-epicentre-saturday-to-urge-community-action"
 },
 {
  "value": 2973,
  "as_of": "2026-07-25",
  "outbreak": true,
  "metric": "total_cases",
  "count_type": "cumulative",
  "geography": "national_drc",
  "date": "2026-07-25",
  "source": "Google News - DR Congo (en)",
  "url": "2026-07-25T16:59:34#269e63111673"
 },
 {
  "value": 1309,
  "as_of": "2026-07-25",
  "outbreak": true,
  "metric": "deaths",
  "count_type": "cumulative",
  "geography": "national_drc",
  "date": "2026-07-25",
  "source": "Google News - DR Congo (en)",
  "url": "2026-07-25T16:59:34#269e63111673"
 },
 {
  "as_of": "2026-07-26",
  "outbreak": true,
  "value": 3000,
  "count_type": "cumulative",
  "geography": "national_drc",
  "metric": "confirmed_cases",
  "date": "2026-07-26",
  "source": "Google News - RDC (fr)",
  "url": "2026-07-26T09:52:08#cbf16c82415e"
 },
 {
  "as_of": null,
  "outbreak": true,
  "metric": "deaths",
  "value": 130,
  "geography": "national_drc",
  "count_type": "cumulative",
  "date": "2026-05-19",
  "source": "Africanews",
  "url": "http://www.africanews.com/2026/05/19/ebola-crisis-in-congo-over-130-dead-as-who-mobilizes-supplies/"
 },
 {
  "as_of": null,
  "outbreak": true,
  "metric": "deaths",
  "value": 105,
  "geography": "national_drc",
  "count_type": "cumulative",
  "date": "2026-05-19",
  "source": "Africanews",
  "url": "http://www.africanews.com/2026/05/19/ebola-crisis-in-congo-over-130-dead-as-who-mobilizes-supplies/"
 },
 {
  "as_of": null,
  "outbreak": true,
  "metric": "suspected_cases",
  "value": 390,
  "geography": "national_drc",
  "count_type": "cumulative",
  "date": "2026-05-19",
  "source": "Africanews",
  "url": "http://www.africanews.com/2026/05/19/ebola-crisis-in-congo-over-130-dead-as-who-mobilizes-supplies/"
 },
 {
  "metric": "confirmed_cases",
  "count_type": "cumulative",
  "geography": "national_drc",
  "value": 2973,
  "as_of": "2026-07-23",
  "outbreak": true,
  "date": "2026-07-25",
  "source": "Politico.cd",
  "url": "2026-07-25T14:08:32#0884b060a07b"
 },
 {
  "as_of": "2026-07-23",
  "outbreak": true,
  "count_type": "cumulative",
  "metric": "deaths",
  "geography": "national_drc",
  "value": 1309,
  "date": "2026-07-25",
  "source": "Politico.cd",
  "url": "2026-07-25T14:08:32#0884b060a07b"
 },
 {
  "as_of": null,
  "geography": "national_drc",
  "outbreak": true,
  "count_type": "cumulative",
  "metric": "confirmed_cases",
  "value": 3000,
  "date": "2026-07-25",
  "source": "Google News - RDC (fr)",
  "url": "2026-07-25T02:07:00#a19cdf02d71b"
 },
 {
  "as_of": "2026-07-27",
  "value": 3200,
  "count_type": "cumulative",
  "outbreak": true,
  "metric": "confirmed_cases",
  "geography": "national_drc",
  "date": "2026-07-27",
  "source": "Google News - RDC (fr)",
  "url": "2026-07-27T14:03:59#8f07a4386056"
 },
 {
  "as_of": "2026-07-27",
  "outbreak": true,
  "metric": "confirmed_cases",
  "value": 3200,
  "geography": "national_drc",
  "count_type": "cumulative",
  "date": "2026-07-27",
  "source": "Google News - DR Congo (en)",
  "url": "https://news.google.com/rss/articles/CBMiwwFBVV95cUxPb1BvWmdJNWowMmk4UWpXaW5obG45MlItb1hPYXRVekRjdmJJdWdNcDNzS2J6RXNMUXQzUUVlSG1KYnFUUnpidV85NW03bFhYbUJ5YkZ2OVdGQ0xGVDg3QW83TzNEOGlzbWpHbUNqNS05cXJaMFdqa3RDZGVnMnViX05GOER3dkhjSnFqZzlqLWR6N3JEQmo3aVlZNnZhczh3aDYxU1FGUkxiSHpjMkVlUkVCdmVzS0dXdmkwWEFpXzR0bDDSAcMBQVVfeXFMT29Qb1pnSTVqMDJpOFFqV2luaGxuOTJSLW9YT2F0VXpEY3ZiSXVnTXAzc0tiekVzTFF0M1FFZUhtSmJxVFJ6YnVfOTVtN2xYWG1CeWJGdjlXRkNMRlQ4N0FvN08zRDhpc21qR21DajUtOXFyWjBXamt0Q2RlZzJ1Yl9ORjhEd3ZIY0pxamc5ai1kejdyREJqN2lZWTZ2YXM4d2g2MVNRRlJMYkh6YzJFZVJFQnZlc0tHV3ZpMFhBaV80dGww?oc=5"
 },
 {
  "as_of": "2026-07-30",
  "outbreak": false,
  "metric": "deaths",
  "value": 3124,
  "geography": "subnational",
  "count_type": "cumulative",
  "date": "2026-07-30",
  "source": "Actualité.cd",
  "url": "https://actualite.cd/2026/07/30/rdc-eclipsee-par-ebola-lepidemie-de-cholera-fait-deja-3124-morts-dans-16-provinces"
 },
 {
  "as_of": null,
  "outbreak": true,
  "metric": "total_cases",
  "value": 3500,
  "geography": "national_drc",
  "count_type": "cumulative",
  "date": "2026-07-31",
  "source": "Google News - RDC (fr)",
  "url": "https://news.google.com/rss/articles/CBMiqgFBVV95cUxOMWJaZXZKd01tM05ucXhfRVhuYnMzU2oyTzBPaHZBSG1OSDA0NGpleWl4QlFJbDBOUDdXc3IxRWg3eTNHLUF1WmNCdHljYnQ2SDFucU95ZFEyZ0pSNTRvMGRGNG1qVkFkamItcklCVzIzVXdGZ3BTVjhYU1lFa3FRM0xCQVZkX2RfVl8xUXRRTTgzQ0ZRQnJmRjh3THZQdlAxQkhlRTJiNWFTQQ?oc=5"
 },
 {
  "as_of": "2026-07-27",
  "outbreak": true,
  "metric": "total_cases",
  "value": 3200,
  "geography": "national_drc",
  "count_type": "cumulative",
  "date": "2026-07-27",
  "source": "Google News - DR Congo (en)",
  "url": "https://news.google.com/rss/articles/CBMixgFBVV95cUxPYV9zdzFCbXhDNWE3azYwdHB0ZG9aWVp2OG5yZmh6SFU5cmUzSFlUZVhiRVRwdFNrMlZ0RzZnLUQ5bkVIbmVuVThYb2k1VmlLX2d6R2ZralRldV9iR0tQZ19KMVl4ZDFFMHhXZjB1T1VTZmlZbENEU3BTNFdTUkJGRWlxS2N3WlNHVlRpQzA0STJMcC1nb0x3QnVob0FIc1UwS2h6bWhUbGp4Rlhza1JBY0J6M0lpaWFoR0w5dHlwLS1LYVNaMXc?oc=5"
 },
 {
  "as_of": "2026-07-27",
  "outbreak": true,
  "metric": "deaths",
  "value": 1405,
  "geography": "national_drc",
  "count_type": "cumulative",
  "date": "2026-07-27",
  "source": "Google News - DR Congo (en)",
  "url": "https://news.google.com/rss/articles/CBMixgFBVV95cUxPYV9zdzFCbXhDNWE3azYwdHB0ZG9aWVp2OG5yZmh6SFU5cmUzSFlUZVhiRVRwdFNrMlZ0RzZnLUQ5bkVIbmVuVThYb2k1VmlLX2d6R2ZralRldV9iR0tQZ19KMVl4ZDFFMHhXZjB1T1VTZmlZbENEU3BTNFdTUkJGRWlxS2N3WlNHVlRpQzA0STJMcC1nb0x3QnVob0FIc1UwS2h6bWhUbGp4Rlhza1JBY0J6M0lpaWFoR0w5dHlwLS1LYVNaMXc?oc=5"
 },
 {
  "as_of": null,
  "outbreak": true,
  "metric": "deaths",
  "value": 136,
  "geography": "unclear",
  "count_type": "cumulative",
  "date": "2026-05-20",
  "source": "Times of India",
  "url": "https://timesofindia.indiatimes.com/world/rest-of-world/136-dead-no-vaccine-or-cure-who-chief-warns-over-scale-and-speed-of-ebola-outbreak/articleshow/131214904.cms"
 },
 {
  "count_type": "unclear",
  "geography": "subnational",
  "outbreak": true,
  "metric": "total_cases",
  "as_of": "2026-08-06",
  "value": 200,
  "date": "2026-08-06",
  "source": "Radio Okapi",
  "url": "https://www.radiookapi.net/2026/08/06/actualite/revue-de-presse/infos27-ebola-un-bateau-sous-tracage-met-kinshasa-lepreuve-de"
 },
 {
  "outbreak": true,
  "metric": "deaths",
  "count_type": "unclear",
  "geography": "subnational",
  "value": 1,
  "as_of": "2026-08-06",
  "date": "2026-08-06",
  "source": "Radio Okapi",
  "url": "https://www.radiookapi.net/2026/08/06/actualite/revue-de-presse/infos27-ebola-un-bateau-sous-tracage-met-kinshasa-lepreuve-de"
 },
 {
  "metric": "deaths",
  "count_type": "cumulative",
  "as_of": "2026-07-30",
  "geography": "national_drc",
  "outbreak": true,
  "value": 1500,
  "date": "2026-07-30",
  "source": "Google News - DR Congo (en)",
  "url": "2026-07-30T20:42:00#5d4fe16bd045"
 },
 {
  "as_of": null,
  "outbreak": true,
  "metric": "total_cases",
  "value": 3500,
  "geography": "national_drc",
  "count_type": "cumulative",
  "date": "2026-07-31",
  "source": "Google News - RDC (fr)",
  "url": "https://news.google.com/rss/articles/CBMi0gFBVV95cUxONTg2QW0tdmxnd0h4ZUlyLTJhVUVyU2hnVjB5aFQ0UmhnMkQ2TlAtdGQtZ1cycnpRaGRGRFktYnpUeGNoYWNJakNFNkJVb3RKdnRsV2V6MzNfOHE0ZGtoR0hoUGM2bGFDQ0FjdXk3ZHNUSEkxUG9KY2hfV1RFOGxjWjZ2VEtVekR5YjBjcVlfcFFVMTRyTzRHMlFGOXJ5WFNfLU80TlBSdW54S2FQWDhqdmE1Q1hrMmYxRXhEN3hvSkhZZjBxOTY3RlRBbk1NS3lXMlHSAdcBQVVfeXFMTnNRMjE0eUhnSzlmQllIV1R2N0pkQTdwWXV1djM5TTJTeDAxN19jaHJrQVZxWlowdGFoZDdCR3BFdHM2RjJlTnVzV0dhUTlodkt0T04zcVJQSUtwVXFyVkdaTGt0aFpBblNrR04xUDZib2xLMlpETHlfSGs3RFBLVEFCcnYzcG94dFdRaWR3eXU5VkFVWUhBd045YjRRQU9IWE9OMmJMdWxoQTkwS292SEVjdDlaOVJ4OVdwV1NFOEZhbDljV3lNQWhXYkN1SXZWQkc4RFlzNWc?oc=5"
 },
 {
  "as_of": null,
  "outbreak": false,
  "metric": "deaths",
  "value": 3124,
  "geography": "subnational",
  "count_type": "cumulative",
  "date": "2026-07-30",
  "source": "Google News - Kivu/M23 (fr)",
  "url": "https://news.google.com/rss/articles/CBMiwgFBVV95cUxNa2lMU1A0WXFJeUpQRTZZLTVaS2cwUU1RcG1xaVlCWTZQQllyaE1hQVJfdUlqTjZJWjZTN0VjQlRpV1Z6ZzVhMVhJdnh6MzlpbzlCbVFpSnpOVEZkYTJmQlI0aWV3WDViYUFPbXMzNFk3VXdmeDh6NDdQckxBTHJpT1V5Q3dRckpubE5zYk05amFncDFtc2pBcWlwaEZubENubXdXMVdMd3UzbllET3N0NmdOR2dpdVVyV2cyVkY4ekpPZw?oc=5"
 },
 {
  "geography": "national_drc",
  "metric": "total_cases",
  "as_of": "2026-07-29",
  "outbreak": true,
  "value": 3360,
  "count_type": "cumulative",
  "date": "2026-07-29",
  "source": "Google News - DR Congo (en)",
  "url": "2026-07-29T14:40:00#e5f2384063c8"
 },
 {
  "as_of": "2026-07-09",
  "outbreak": true,
  "metric": "deaths",
  "value": 600,
  "geography": "national_drc",
  "count_type": "cumulative",
  "date": "2026-07-09",
  "source": "Google News - DR Congo (en)",
  "url": "https://news.google.com/rss/articles/CBMiigFBVV95cUxNdEstWnpYMW45a1o0Z3RKWEFGVFpiX2dsay1MajBrWU5FenVZOUFiU24wdTlJZW1reFdDckRYZHhxQTZ1eFpUU2tCOWQyeUtKaTBKWWZsMkVuY05fOFVVUnFaeG5KOGlyNmdfNGRuRTgxVzNRWmlwS3RpVEk3azVhVGg0TFdUMjBiSVE?oc=5"
 },
 {
  "as_of": null,
  "outbreak": true,
  "metric": "deaths",
  "value": 506,
  "geography": "national_drc",
  "count_type": "cumulative",
  "date": "2026-07-06",
  "source": "Google News - DR Congo (en)",
  "url": "https://news.google.com/rss/articles/CBMitAFBVV95cUxPdjhrd1VFLThxYm5lWThicHNJOTkwU2I0NWR4YXZfZmZEQ0hqU1kxRzVjdGNwYmhqa0hTUWJ6MllTOHBNREhVd1Y4WTJGY1BFSUx5a2pJWVlJMXAxRFNQcGR5SjFJRlR2elhzZXpVLVM5c0JNdW9JTkJXTFYyRGpWWXdkektmMWY4SkIwZUFiZlYySWU0UkZtdHF2WXdLZWZDZFl4Vkl2ODVLTTU5WFVoZlZhZHY?oc=5"
 },
 {
  "as_of": null,
  "outbreak": true,
  "metric": "total_cases",
  "value": 3500,
  "geography": "national_drc",
  "count_type": "cumulative",
  "date": "2026-08-01",
  "source": "Google News - DR Congo (en)",
  "url": "https://news.google.com/rss/articles/CBMiqwFBVV95cUxPQV9ETTVwY21tTjNuYXRGQ1hLWVZ4MFVVc0tMaHQ0Ui1oMnlsWEdRNFhyR3hYbG9qMk5qd3ZGQWRQalVyQnYtMzNyVHVqRnNDdlFZcnVqbzRLZUpTQlA1a2c5eXpxMnNpNHkyU2l4ZzJUOUluRmNqY3FZOV9HcTdabmNlQXQ0S3J6ZlFMakd3TEZKTGx2Vk1wVFQ2RGJkU28wNElnUnlDelF6Zms?oc=5"
 },
 {
  "as_of": null,
  "outbreak": true,
  "metric": "suspected_cases",
  "value": 300,
  "geography": "unclear",
  "count_type": "cumulative",
  "date": "2026-06-01",
  "source": "France24",
  "url": "https://www.france24.com/en/protest-outside-kenya-s-ebola-quarantine-center-for-us-citizens"
 },
 {
  "as_of": "2026-07-14",
  "outbreak": true,
  "metric": "confirmed_cases",
  "value": 1900,
  "geography": "national_drc",
  "count_type": "cumulative",
  "date": "2026-07-14",
  "source": "Google News - RDC (fr)",
  "url": "https://news.google.com/rss/articles/CBMihgFBVV95cUxQX2ZuWVhVRlIwY0lPeTlBbThMUlpQdWlQYnRZYjBsdzJSMkd5THdrZ3RONVU2aTgzODBVUk9rV25mQ0ZEUlpfNG5vZGJGQ3hVa0tSTmJocVpyX2xobEpvR3A3a3BpRmRPWVNucFNuV2lFTjA1VXNqM3FnMnhyM0JiYWlhaXo2dw?oc=5"
 },
 {
  "as_of": "2026-07-14",
  "outbreak": true,
  "metric": "deaths",
  "value": 719,
  "geography": "national_drc",
  "count_type": "cumulative",
  "date": "2026-07-14",
  "source": "Google News - RDC (fr)",
  "url": "https://news.google.com/rss/articles/CBMihgFBVV95cUxQX2ZuWVhVRlIwY0lPeTlBbThMUlpQdWlQYnRZYjBsdzJSMkd5THdrZ3RONVU2aTgzODBVUk9rV25mQ0ZEUlpfNG5vZGJGQ3hVa0tSTmJocVpyX2xobEpvR3A3a3BpRmRPWVNucFNuV2lFTjA1VXNqM3FnMnhyM0JiYWlhaXo2dw?oc=5"
 },
 {
  "as_of": "2026-07-15",
  "outbreak": true,
  "metric": "total_cases",
  "value": 2000,
  "geography": "national_drc",
  "count_type": "cumulative",
  "date": "2026-07-15",
  "source": "Actualité.cd",
  "url": "https://actualite.cd/2026/07/15/ebola-en-rdc-deux-mois-apres-la-declaration-de-lepidemie-msf-appelle-un-renforcement"
 },
 {
  "as_of": null,
  "outbreak": true,
  "metric": "deaths",
  "value": 1400,
  "geography": "national_drc",
  "count_type": "cumulative",
  "date": "2026-07-27",
  "source": "Google News - DR Congo (en)",
  "url": "https://news.google.com/rss/articles/CBMinwFBVV95cUxPYUNUQW53QlJ5X2c4WFltVHJfQjdNZlFSSlNObTRneF9ncGo3ZWVSaVJoSlotYjRDdWJ4TkdMRzFzNnVncFE0MFB0aUpWSWpIQzUwTVF4aUZnM0dXR3pYcVFnb0xvTzEwWVdKVkk4SUdkTlVSazY5Y3lkTHZOaHp0VmlCUFdOMHhIMUh4SVJLOERlVXZnWkRSZEU2TzVnSUE?oc=5"
 },
 {
  "as_of": null,
  "outbreak": true,
  "metric": "total_cases",
  "value": 1000,
  "geography": "national_drc",
  "count_type": "cumulative",
  "date": "2026-06-24",
  "source": "RFI English",
  "url": "https://www.rfi.fr/en/africa/20260624-us-releases-experimental-ebola-drug-for-dr-congo-outbreak-trials"
 },
 {
  "as_of": null,
  "outbreak": true,
  "metric": "deaths",
  "value": 250,
  "geography": "national_drc",
  "count_type": "cumulative",
  "date": "2026-06-24",
  "source": "RFI English",
  "url": "https://www.rfi.fr/en/africa/20260624-us-releases-experimental-ebola-drug-for-dr-congo-outbreak-trials"
 },
 {
  "outbreak": true,
  "metric": "total_cases",
  "geography": "national_drc",
  "value": 3200,
  "as_of": "2026-07-26",
  "count_type": "cumulative",
  "date": "2026-07-27",
  "source": "Premium Times Nigeria",
  "url": "2026-07-27T21:15:11#68868a7b51ac"
 },
 {
  "value": 1405,
  "geography": "national_drc",
  "as_of": "2026-07-26",
  "count_type": "cumulative",
  "outbreak": true,
  "metric": "deaths",
  "date": "2026-07-27",
  "source": "Premium Times Nigeria",
  "url": "2026-07-27T21:15:11#68868a7b51ac"
 },
 {
  "count_type": "cumulative",
  "value": 571,
  "geography": "national_drc",
  "metric": "recovered",
  "as_of": "2026-07-26",
  "outbreak": true,
  "date": "2026-07-27",
  "source": "Premium Times Nigeria",
  "url": "2026-07-27T21:15:11#68868a7b51ac"
 },
 {
  "as_of": null,
  "outbreak": true,
  "metric": "deaths",
  "value": 1500,
  "geography": "national_drc",
  "count_type": "cumulative",
  "date": "2026-07-31",
  "source": "The Guardian World",
  "url": "https://www.theguardian.com/global-development/2026/jul/31/ebola-outbreak-in-drc-the-fastest-growing-in-the-history-of-the-virus"
 },
 {
  "as_of": null,
  "outbreak": true,
  "metric": "confirmed_cases",
  "value": 3360,
  "geography": "national_drc",
  "count_type": "cumulative",
  "date": "2026-07-31",
  "source": "The Guardian World",
  "url": "https://www.theguardian.com/global-development/2026/jul/31/ebola-outbreak-in-drc-the-fastest-growing-in-the-history-of-the-virus"
 },
 {
  "as_of": null,
  "outbreak": true,
  "metric": "deaths",
  "value": 1487,
  "geography": "national_drc",
  "count_type": "cumulative",
  "date": "2026-07-31",
  "source": "The Guardian World",
  "url": "https://www.theguardian.com/global-development/2026/jul/31/ebola-outbreak-in-drc-the-fastest-growing-in-the-history-of-the-virus"
 },
 {
  "as_of": null,
  "outbreak": true,
  "metric": "confirmed_cases",
  "value": 300,
  "geography": "national_drc",
  "count_type": "unclear",
  "date": "2026-06-29",
  "source": "Google News - RDC (fr)",
  "url": "https://news.google.com/rss/articles/CBMid0FVX3lxTE1NcUJoSUE3Qk55YWlWWk5VTzBMRFVrTlhiRmFuSHlIbEJRckxrR3c1NVRFbkdYd1gzdEpqMGR4YzZxaXZYUGlEanVoaVZ5aFB2WnFBc1RmRkFpZFd6cXlYZHlLQWxUZWlLSUEwUFlOQjhFcllNckVJ?oc=5"
 },
 {
  "as_of": "2026-07-22",
  "metric": "deaths",
  "geography": "national_drc",
  "outbreak": true,
  "count_type": "cumulative",
  "value": 189,
  "date": "2026-07-22",
  "source": "Google News - DR Congo (en)",
  "url": "2026-07-22T13:31:38#a6ffc218a044"
 },
 {
  "geography": "national_drc",
  "as_of": "2026-07-22",
  "value": 476,
  "count_type": "cumulative",
  "outbreak": true,
  "metric": "total_cases",
  "date": "2026-07-22",
  "source": "Google News - DR Congo (en)",
  "url": "2026-07-22T13:31:38#a6ffc218a044"
 },
 {
  "as_of": null,
  "outbreak": true,
  "metric": "deaths",
  "value": 204,
  "geography": "national_drc",
  "count_type": "cumulative",
  "date": "2026-05-24",
  "source": "Al Jazeera Arabic",
  "url": "https://www.aljazeera.net/news/2026/5/24/%d8%a5%d9%8a%d8%a8%d9%88%d9%84%d8%a7-%d9%8a%d9%81%d8%aa%d9%83-%d8%a8%d8%a3%d9%83%d8%ab%d8%b1-%d9%85%d9%86-200-%d8%b4%d8%ae%d8%b5-%d8%a8%d8%a7%d9%84%d9%83%d9%88%d9%86%d8%ba%d9%88?traffic_source=rss"
 },
 {
  "as_of": null,
  "outbreak": true,
  "metric": "total_cases",
  "value": 2000,
  "geography": "national_drc",
  "count_type": "cumulative",
  "date": "2026-07-15",
  "source": "Google News - RDC (fr)",
  "url": "https://news.google.com/rss/articles/CBMirwFBVV95cUxNdkkxT0dkd2V4Vlh5YkRtaTZEX1dUVzBvUHJKSUdEMWs2dnVjZXhTMTBJMnFDZDFTSjhYRkVqTWVIdjdZUkU3d1NZbHB3NHp0cjZvV1YyN1R1OGJUS0ttM01HTUFGZzNfVGp1Z1U0ZktrUThsM2p4X2dndW1JaEpXSEpvdTFJNXBoczVPQlc1WlUwRGNGMVAxM3FUaUdlb2JUMmxnVjFKNzRHam5oc29n?oc=5"
 },
 {
  "geography": "national_drc",
  "metric": "total_cases",
  "value": 2905,
  "outbreak": true,
  "as_of": "2026-07-25",
  "count_type": "cumulative",
  "date": "2026-07-25",
  "source": "Google News - DR Congo (en)",
  "url": "2026-07-25T09:09:04#b34706c7a575"
 },
 {
  "as_of": null,
  "outbreak": true,
  "metric": "deaths",
  "value": 1033,
  "geography": "national_drc",
  "count_type": "cumulative",
  "date": "2026-07-23",
  "source": "Google News - RDC (fr)",
  "url": "https://news.google.com/rss/articles/CBMipAFBVV95cUxNUXZVbmJ0djMxRmRkTl9UOUhBUHBwQ040dVRQOXlOREpOeUVXSktBLXpPTmRsaFlTcl9hWnF0NVZoSm5YSFRJLV9UYVVzQzRsVThwaGFjcGY5ZFFwUHpJYmJEMVhiMzZ5c041MjJHNmhDZzFPVlVSYXZ6ZGtiS0U2QTZiTDJIYnFNNDEwcnUxY05Jb2NHeWxya25QdVRvaWkwTHhIZQ?oc=5"
 },
 {
  "as_of": null,
  "outbreak": true,
  "metric": "deaths",
  "value": 134,
  "geography": "national_drc",
  "count_type": "cumulative",
  "date": "2026-05-20",
  "source": "NDTV",
  "url": "https://www.ndtv.com/world-news/who-raises-alarm-over-speed-of-ebola-outbreak-as-congo-announces-134-deaths-11519757#publisher=newsstand"
 },
 {
  "as_of": null,
  "outbreak": true,
  "metric": "deaths",
  "value": 131,
  "geography": "national_drc",
  "count_type": "cumulative",
  "date": "2026-05-19",
  "source": "Indian Express",
  "url": "https://indianexpress.com/article/world/dr-congo-ebola-outbreak-bundibugyo-strain-global-health-emergency-uganda-10696762/"
 },
 {
  "as_of": "2026-07-08",
  "outbreak": true,
  "metric": "confirmed_cases",
  "value": 1708,
  "geography": "national_drc",
  "count_type": "cumulative",
  "date": "2026-07-08",
  "source": "Google News - DR Congo (en)",
  "url": "https://news.google.com/rss/articles/CBMiowFBVV95cUxNQXFCMXh3OGJSTEJDSlcycjE1c3RZLVZzRlZLb3VIRGY3VzhOSGFGM1pZZS0tbXhiUk9qVC1PaXpiV1FOMi1zZEpTY2tXeTRmdkRkakVLY2VfdVJuQWNFdThVbkphcjNUb2RfX0tCMWJOcXFrODJBVkNxUmN4LXJJcG1OenVheEUzUDhVUDVRdldHSkJ4UXhGc09tbzFGaUo0OVBn?oc=5"
 },
 {
  "as_of": "2026-07-08",
  "outbreak": true,
  "metric": "deaths",
  "value": 580,
  "geography": "national_drc",
  "count_type": "cumulative",
  "date": "2026-07-08",
  "source": "Google News - DR Congo (en)",
  "url": "https://news.google.com/rss/articles/CBMiowFBVV95cUxNQXFCMXh3OGJSTEJDSlcycjE1c3RZLVZzRlZLb3VIRGY3VzhOSGFGM1pZZS0tbXhiUk9qVC1PaXpiV1FOMi1zZEpTY2tXeTRmdkRkakVLY2VfdVJuQWNFdThVbkphcjNUb2RfX0tCMWJOcXFrODJBVkNxUmN4LXJJcG1OenVheEUzUDhVUDVRdldHSkJ4UXhGc09tbzFGaUo0OVBn?oc=5"
 },
 {
  "as_of": null,
  "outbreak": true,
  "metric": "total_cases",
  "value": 1000,
  "geography": "unclear",
  "count_type": "cumulative",
  "date": "2026-06-24",
  "source": "Washington Post World",
  "url": "https://www.washingtonpost.com/world/2026/06/24/ebola-outbreak-could-be-worst-ever-cases-surge-past-1000-congo/"
 },
 {
  "as_of": "2026-07-27",
  "outbreak": true,
  "count_type": "cumulative",
  "metric": "deaths",
  "value": 1400,
  "geography": "national_drc",
  "date": "2026-07-27",
  "source": "Google News - RDC (fr)",
  "url": "2026-07-27T20:30:14#c36177162186"
 },
 {
  "as_of": null,
  "outbreak": true,
  "metric": "deaths",
  "value": 500,
  "geography": "national_drc",
  "count_type": "cumulative",
  "date": "2026-07-07",
  "source": "RFI Afrique",
  "url": "https://www.rfi.fr/fr/afrique/20260707-ebola-en-rdc-la-barre-des-500-d%C3%A9c%C3%A8s-franchie-selon-le-dernier-bilan-des-autorit%C3%A9s-congolaises"
 },
 {
  "as_of": null,
  "outbreak": true,
  "metric": "deaths",
  "value": 440,
  "geography": "national_drc",
  "count_type": "cumulative",
  "date": "2026-07-03",
  "source": "Google News - RDC (fr)",
  "url": "https://news.google.com/rss/articles/CBMi4wFBVV95cUxQV1cxd182NE1FRENpTUdfM3RHd3ZWOTBmeHFwWlNZVHM2SHdxWjUwYUdGWVdXbnJidWpyWU1zLUgxOVRRSmp5YkQ0Vmtaczl3N0dHUVlxcEVvWlZDX2NDdFF0d1BPMnVIcmNXRU81cVVDamNqTmdxNHo1REFZZW02R2swNWtYdTRPMzJBaHpCWFlfdTNmb0NQamtISTBBY1dZVnllQkRMY1VUeDBJaE1Xd1dNVkxTZ0ljRlg2MnUtaG1DN3BhekZTZEpnODdvWEV1NVZBSnFqcC1BZzVSeFAzQVZ4TQ?oc=5"
 },
 {
  "as_of": "2026-07-09",
  "outbreak": true,
  "metric": "deaths",
  "value": 600,
  "geography": "national_drc",
  "count_type": "cumulative",
  "date": "2026-07-09",
  "source": "Google News - DR Congo (en)",
  "url": "https://news.google.com/rss/articles/CBMilwFBVV95cUxOUGlFWFFaMUxjOFVLU2lKSlVVSnppN2ZnUm1CbF94R1ZyTUNhZlpEY0xSVXhmcjgyNGRlQUt0ZmNPOVBKT0tBR0FKY3ZKcm1CWVo5b1IzUGNkUF81aWVBUjdQVl96dS1TMzRVVWNLakRnbXl3aUFtaWFVbFFpWEQ0M3dpUlB0aHBDcW1vemJ4RUVkbUhkNzRr0gGcAUFVX3lxTE0zSlRtSllvS2pQWUJBLUN3Q3Z1SWdfSUhRQUVpdWpQLWZIZ3FyM1dNRnBCZ01CUTZENEV1Y1V5SHZrTGMtd3BhN2tFX2RhZmEyTk1FcmhXdWxVLWE0VlZrTVB1b2Ewdm1KQ2F6T2pkYkJaNGVjaEE1MHI4X3BIN2dsbk8xVnVSWU5Pc21NREdKdXlzSVRodURVb3dLaw?oc=5"
 },
 {
  "as_of": null,
  "outbreak": true,
  "metric": "confirmed_cases",
  "value": 2000,
  "geography": "national_drc",
  "count_type": "cumulative",
  "date": "2026-07-15",
  "source": "Google News - DR Congo (en)",
  "url": "https://news.google.com/rss/articles/CBMie0FVX3lxTE5UVkwyY2V0WXQ4ZnZZbWdQVU1fRkw0QU5BZVRuTlFaWG9wQkZ1VG1hYWhOM1pFdmxSYzRnZG1YZjFKb3hEZDBvUnJVS0tFN2dzdTh0N0pQRG5QZEE1dm1ZOGExR1JZdWw5bkJlRGhQTGRsV1RocDE0S1NVRQ?oc=5"
 },
 {
  "as_of": null,
  "outbreak": true,
  "metric": "deaths",
  "value": 400,
  "geography": "national_drc",
  "count_type": "cumulative",
  "date": "2026-07-03",
  "source": "Japan Times",
  "url": "https://www.japantimes.co.jp/news/2026/07/03/world/congo-ebola-deaths/"
 },
 {
  "as_of": "2026-08-07",
  "count_type": "cumulative",
  "geography": "national_drc",
  "outbreak": true,
  "value": 4000,
  "metric": "confirmed_cases",
  "date": "2026-08-07",
  "source": "Google News - DR Congo (en)",
  "url": "https://news.google.com/rss/articles/CBMibkFVX3lxTE94NXVJbEFOcjNySVJpSVFlUFRqc3pRR2ZBaDBEcjdNYTczb0NZWGRZOVM4ZXNaQ19CTFQ3TEZUdnllaENPckxYdGdXVk9aNkxKRVdzdXVidl91Q05TbnF0Z2YxbFpaeHdETW1iRFhB?oc=5"
 },
 {
  "as_of": null,
  "outbreak": true,
  "metric": "suspected_cases",
  "value": 500,
  "geography": "national_drc",
  "count_type": "cumulative",
  "date": "2026-05-19",
  "source": "Irish Times",
  "url": "https://www.irishtimes.com/world/africa/2026/05/19/who-head-deeply-concerned-by-scale-of-ebola-outbreak-as-deaths-rise/"
 },
 {
  "as_of": null,
  "outbreak": true,
  "metric": "deaths",
  "value": 130,
  "geography": "national_drc",
  "count_type": "cumulative",
  "date": "2026-05-19",
  "source": "Irish Times",
  "url": "https://www.irishtimes.com/world/africa/2026/05/19/who-head-deeply-concerned-by-scale-of-ebola-outbreak-as-deaths-rise/"
 },
 {
  "as_of": null,
  "outbreak": true,
  "metric": "deaths",
  "value": 220,
  "geography": "unclear",
  "count_type": "cumulative",
  "date": "2026-05-27",
  "source": "NDTV",
  "url": "https://www.ndtv.com/world-news/canada-to-impose-21-day-isolation-for-travellers-from-ebola-hit-region-11552077#publisher=newsstand"
 },
 {
  "as_of": "2026-07-09",
  "outbreak": true,
  "metric": "deaths",
  "value": 500,
  "geography": "national_drc",
  "count_type": "cumulative",
  "date": "2026-07-09",
  "source": "NDTV",
  "url": "https://www.ndtv.com/world-news/dr-congo-ebola-crisis-deepens-ebola-deaths-in-dr-congo-surpasses-500-11746736#publisher=newsstand"
 },
 {
  "as_of": "2026-07-09",
  "outbreak": true,
  "metric": "total_cases",
  "value": 1759,
  "geography": "national_drc",
  "count_type": "cumulative",
  "date": "2026-07-09",
  "source": "NDTV",
  "url": "https://www.ndtv.com/world-news/dr-congo-ebola-crisis-deepens-ebola-deaths-in-dr-congo-surpasses-500-11746736#publisher=newsstand"
 },
 {
  "as_of": null,
  "outbreak": true,
  "metric": "total_cases",
  "value": 2000,
  "geography": "national_drc",
  "count_type": "cumulative",
  "date": "2026-07-15",
  "source": "Google News - DR Congo (en)",
  "url": "https://news.google.com/rss/articles/CBMifEFVX3lxTE5SWEpwTDJNRmtocUlROXZ5UWhpR1FHbDB6cjZ1akNQb2w1ZmMtNTFtLTFPZkhaZDljbjRxdVZrSFpKcDZERUpibGdWVVAta0RqeGVkb3ZGblJxMWdLaUFSNEhGZjZpMEZSN2gwQmdTdG5TaVFUMFZDMkZwdUY?oc=5"
 },
 {
  "as_of": "2026-05-29",
  "outbreak": true,
  "metric": "suspected_cases",
  "value": 906,
  "geography": "national_drc",
  "count_type": "cumulative",
  "date": "2026-05-29",
  "source": "Dawn Pakistan",
  "url": "https://www.dawn.com/news/2003686/who-says-906-suspected-cases-and-223-suspected-deaths-from-bundibugyo-strain-of-ebola"
 },
 {
  "as_of": "2026-05-29",
  "outbreak": true,
  "metric": "suspected_deaths",
  "value": 223,
  "geography": "national_drc",
  "count_type": "cumulative",
  "date": "2026-05-29",
  "source": "Dawn Pakistan",
  "url": "https://www.dawn.com/news/2003686/who-says-906-suspected-cases-and-223-suspected-deaths-from-bundibugyo-strain-of-ebola"
 },
 {
  "as_of": "2026-05-29",
  "outbreak": true,
  "metric": "confirmed_cases",
  "value": 125,
  "geography": "national_drc",
  "count_type": "cumulative",
  "date": "2026-05-29",
  "source": "Dawn Pakistan",
  "url": "https://www.dawn.com/news/2003686/who-says-906-suspected-cases-and-223-suspected-deaths-from-bundibugyo-strain-of-ebola"
 },
 {
  "as_of": "2026-05-29",
  "outbreak": true,
  "metric": "confirmed_deaths",
  "value": 17,
  "geography": "subnational",
  "count_type": "cumulative",
  "date": "2026-05-29",
  "source": "Dawn Pakistan",
  "url": "https://www.dawn.com/news/2003686/who-says-906-suspected-cases-and-223-suspected-deaths-from-bundibugyo-strain-of-ebola"
 },
 {
  "as_of": "2026-06-09",
  "outbreak": true,
  "metric": "confirmed_cases",
  "value": 515,
  "geography": "national_drc",
  "count_type": "cumulative",
  "date": "2026-06-09",
  "source": "France24 French",
  "url": "https://www.france24.com/fr/vid%C3%A9o/20260609-%C3%A9pid%C3%A9mie-d-ebola-en-rdc-course-contre-l-%C3%A9pid%C3%A9mie-apr%C3%A8s-des-projections-alarmantes"
 },
 {
  "as_of": "2026-06-09",
  "outbreak": true,
  "metric": "deaths",
  "value": 91,
  "geography": "national_drc",
  "count_type": "cumulative",
  "date": "2026-06-09",
  "source": "France24 French",
  "url": "https://www.france24.com/fr/vid%C3%A9o/20260609-%C3%A9pid%C3%A9mie-d-ebola-en-rdc-course-contre-l-%C3%A9pid%C3%A9mie-apr%C3%A8s-des-projections-alarmantes"
 },
 {
  "value": 1000,
  "outbreak": true,
  "metric": "deaths",
  "geography": "national_drc",
  "count_type": "cumulative",
  "as_of": "2026-07-23",
  "date": "2026-07-23",
  "source": "Google News - RDC (fr)",
  "url": "2026-07-23T07:37:00#9d7a78dce126"
 },
 {
  "geography": "national_drc",
  "outbreak": true,
  "count_type": "cumulative",
  "as_of": "2026-07-27",
  "metric": "deaths",
  "value": 1405,
  "date": "2026-07-27",
  "source": "Google News - DR Congo (en)",
  "url": "2026-07-27T02:51:02#e2bdfe9832db"
 },
 {
  "as_of": "2026-07-27",
  "outbreak": true,
  "value": 3200,
  "metric": "total_cases",
  "count_type": "cumulative",
  "geography": "national_drc",
  "date": "2026-07-27",
  "source": "Google News - DR Congo (en)",
  "url": "2026-07-27T02:51:02#e2bdfe9832db"
 },
 {
  "geography": "national_drc",
  "count_type": "unclear",
  "metric": "total_cases",
  "as_of": "2026-07-25",
  "outbreak": true,
  "value": 3000,
  "date": "2026-07-25",
  "source": "Google News - DR Congo (en)",
  "url": "2026-07-25T17:08:07#2772b26fddec"
 },
 {
  "as_of": null,
  "value": 2600,
  "metric": "deaths",
  "geography": "national_drc",
  "outbreak": true,
  "count_type": "cumulative",
  "date": "2026-08-25",
  "source": "Google News - DR Congo (en)",
  "url": "https://news.google.com/rss/articles/CBMiZ0FVX3lxTE5xUDF0NDN2S3JKeDNmaXd3RlpwejVrN19oZ0FJVUNHbkt6UWdYYkNMWE14SWludmpMejNCX0EwNDd5QVM2ZFNMS0NRYWNJSU92ZEJHZDZCRUczblpaS285eEQyTWdtYnM?oc=5"
 },
 {
  "outbreak": true,
  "count_type": "cumulative",
  "metric": "confirmed_cases",
  "geography": "national_drc",
  "as_of": "2026-08-03",
  "value": 3874,
  "date": "2026-08-06",
  "source": "Politico.cd",
  "url": "https://beto.cd/ebola-en-rdc-3-874-cas-confirmes-et-1-751-deces-au-3-aout-le-taux-dinvestigation-des-alertes-tombe-de-920-a-823/"
 },
 {
  "value": 1751,
  "count_type": "cumulative",
  "geography": "national_drc",
  "outbreak": true,
  "as_of": "2026-08-03",
  "metric": "deaths",
  "date": "2026-08-06",
  "source": "Politico.cd",
  "url": "https://beto.cd/ebola-en-rdc-3-874-cas-confirmes-et-1-751-deces-au-3-aout-le-taux-dinvestigation-des-alertes-tombe-de-920-a-823/"
 },
 {
  "as_of": "2026-05-16",
  "outbreak": true,
  "metric": "deaths",
  "value": 80,
  "geography": "subnational",
  "count_type": "cumulative",
  "date": "2026-05-16",
  "source": "Times of India",
  "url": "https://timesofindia.indiatimes.com/world/rest-of-world/ebola-outbreak-in-dr-congo-over-80-dead-246-cases-reported-in-ituri-province-health-emergency-declared/articleshow/131134865.cms"
 },
 {
  "as_of": "2026-05-16",
  "outbreak": true,
  "metric": "total_cases",
  "value": 246,
  "geography": "subnational",
  "count_type": "cumulative",
  "date": "2026-05-16",
  "source": "Times of India",
  "url": "https://timesofindia.indiatimes.com/world/rest-of-world/ebola-outbreak-in-dr-congo-over-80-dead-246-cases-reported-in-ituri-province-health-emergency-declared/articleshow/131134865.cms"
 },
 {
  "as_of": "2026-06-22",
  "outbreak": true,
  "metric": "confirmed_cases",
  "value": 1000,
  "geography": "national_drc",
  "count_type": "cumulative",
  "date": "2026-06-22",
  "source": "AP News",
  "url": "https://news.google.com/rss/articles/CBMipAFBVV95cUxPS1ltcEhEa21XWFFtenJZTE5XclVPUzk2QXYwcXo3YVhteHZOa2RGcWpQSjFYamlpRkFiYndiWEtTeU0tQ2RjejF6cnlzYklyalc0VmlOeHdnTjI5VG01UkdjN0hwQk55TFcxRVlxejNCV19rNW5lcDlMU28yTlluT2FwZkdIVjFQbFJtZGpHQzlpMS03SDRXcXd6TDN5dlVTSkRxSA?oc=5"
 },
 {
  "as_of": "2026-06-22",
  "outbreak": true,
  "metric": "deaths",
  "value": 254,
  "geography": "national_drc",
  "count_type": "cumulative",
  "date": "2026-06-22",
  "source": "AP News",
  "url": "https://news.google.com/rss/articles/CBMipAFBVV95cUxPS1ltcEhEa21XWFFtenJZTE5XclVPUzk2QXYwcXo3YVhteHZOa2RGcWpQSjFYamlpRkFiYndiWEtTeU0tQ2RjejF6cnlzYklyalc0VmlOeHdnTjI5VG01UkdjN0hwQk55TFcxRVlxejNCV19rNW5lcDlMU28yTlluT2FwZkdIVjFQbFJtZGpHQzlpMS03SDRXcXd6TDN5dlVTSkRxSA?oc=5"
 },
 {
  "as_of": null,
  "outbreak": true,
  "metric": "deaths",
  "value": 300,
  "geography": "national_drc",
  "count_type": "cumulative",
  "date": "2026-06-29",
  "source": "Google News - RDC (fr)",
  "url": "https://news.google.com/rss/articles/CBMiRkFVX3lxTE42ZG9odEp6WHJzYmRfQ09YOFhaeDIxdHp4SEtXdm9Ka3EwcXFZUndhOUp3OG1QR3BwV3ZDNUsyZGdDMjhxaWfSAUJBVV95cUxNbzNMd1M1aERrT3J1ZmtaRnVVY1ZfbTU3STZRcHhKandMY2p5dGdqWU11VmFVeDlfOEZGZHBMUFhDWWc?oc=5"
 },
 {
  "metric": "deaths",
  "as_of": null,
  "outbreak": true,
  "value": 1300,
  "count_type": "cumulative",
  "geography": "national_drc",
  "date": "2026-07-25",
  "source": "Google News - DR Congo (en)",
  "url": "2026-07-25T18:30:02#c8e79a20dd95"
 },
 {
  "as_of": null,
  "outbreak": true,
  "metric": "deaths",
  "value": 500,
  "geography": "national_drc",
  "count_type": "cumulative",
  "date": "2026-07-06",
  "source": "Google News - RDC (fr)",
  "url": "https://news.google.com/rss/articles/CBMitgFBVV95cUxPa3M2RkJma2tPTDAwckNfdk44bGNLUi02TW9sYTlja1FrRko2a3ZnNnZSckdjS2pBMkJ6cVhrUm4xQVB2M1ZYejdoUU00akY5LUE3d3F4cUJYVjNTYTE2bEdVT0dwMTdSTFotZ2gxVVhFekVfeGdoUlROTHJERkNoaHdLaTdoMUl6Y29nTnh4MlFLM3ByOUVmLUlOUlZGcDhrLVFoWl96M29BQjJmZjdXMlJSNXNadw?oc=5"
 },
 {
  "as_of": "2026-07-17",
  "outbreak": true,
  "metric": "confirmed_cases",
  "value": 2073,
  "geography": "national_drc",
  "count_type": "cumulative",
  "date": "2026-07-17",
  "source": "France24 French",
  "url": "https://www.france24.com/fr/vid%C3%A9o/20260717-rdc-ebola-progresse-plus-vite-que-la-riposte"
 },
 {
  "as_of": "2026-07-17",
  "outbreak": true,
  "metric": "deaths",
  "value": 796,
  "geography": "national_drc",
  "count_type": "cumulative",
  "date": "2026-07-17",
  "source": "France24 French",
  "url": "https://www.france24.com/fr/vid%C3%A9o/20260717-rdc-ebola-progresse-plus-vite-que-la-riposte"
 },
 {
  "geography": "subnational",
  "as_of": null,
  "count_type": "cumulative",
  "outbreak": false,
  "metric": "deaths",
  "value": 3124,
  "date": "2026-07-30",
  "source": "Google News - RDC (fr)",
  "url": "2026-07-30T08:21:39#55954a3ee097"
 },
 {
  "as_of": null,
  "outbreak": true,
  "metric": "deaths",
  "value": 1000,
  "geography": "national_drc",
  "count_type": "cumulative",
  "date": "2026-07-24",
  "source": "Google News - RDC (fr)",
  "url": "https://news.google.com/rss/articles/CBMif0FVX3lxTFBsd2NoSGtoYmZEWDNTMkpDSFM4cjNUNkxiTFBKaTNBZEc2dDZXRHJyNHFUanl4RmZmMHFLQV9LTUhJU04xMUZ6amQzZ2hWYl9Ra3FOU1prdHVtTmU3czBWQ0RRN3NTQ2dMWmhlemJTb0JTaXpJQ3RZMUc3RU5CdFU?oc=5"
 },
 {
  "as_of": null,
  "outbreak": true,
  "metric": "deaths",
  "value": 1400,
  "geography": "national_drc",
  "count_type": "cumulative",
  "date": "2026-07-27",
  "source": "Google News - DR Congo (en)",
  "url": "https://news.google.com/rss/articles/CBMikwFBVV95cUxQRVVmMERKN3NTSmpXbGloOEdQUXR2cG5OVGQxRXdJZ2hPZTdLTVZrNXg2bDZKY3pFMG1uNEozWXNGekVMU2ZoOWd1RERHWFBxUS1wcEZRX2d0dUFjMXJsQW5jLXZGWThMZnNvZldXMVRmWWUydm54Skx3ZkZpRkduaFEtcVB2SF9XNEt1NEdVdDZyajDSAZMBQVVfeXFMTmVZbXhCbTdESFhvQjhPRFF6SjdKdnRfTDg2ZEFNSnJRS3dpOWRwOXdCaDlQSWo5N0RZeERuVXNJNU85aV9xb0dtRmE0UXFSTHpkQXhOdTRKUDNzY1FNZFNGaHV6VE1fTWsxQWk2M3ZidE84Z0daUjczY2VJdDh4NldVUEc1c0pqcjgwV0JvUTFUU1Vn?oc=5"
 },
 {
  "as_of": "2026-07-17",
  "outbreak": true,
  "metric": "confirmed_cases",
  "value": 2100,
  "geography": "national_drc",
  "count_type": "cumulative",
  "date": "2026-07-17",
  "source": "Google News - RDC (fr)",
  "url": "https://news.google.com/rss/articles/CBMirAJBVV95cUxQMmV3akhicGJkLV81UG1lMFBwUGlxNDhVekJxV2RBYWFpSVltN2x3a3g5NzNvNkMtWFlOMnRJaWg2b0tPX00xRmZFUEVkMVNvUUFiSnpWbUJJMUs5M1hvTUY2ajdmay1NTFhmQTJNWmxpOUpuRFNmVWZ5enlJLU5ESmNlS2hUdUJlR1pycHgzRnV6ankwZ09sanZFQlFaQ3F2NWRjR09BS1o0R1lnNE1tZGJiZ0Z5SjdieDNrdjhwM3d3bmlmbVpzczJxYTM1VXMtcEt4ZlNackhoaFJyOHF6eXB1am5yR09RQmwzcGY4UUpsM1BGODNoUFJiY0xNRVNkTWNSdDZIR3FoQzc4M2Y3cFRpODNUWmI0cnNLcW0tcHF5X0JCMmpqTFBlUnU?oc=5"
 },
 {
  "as_of": "2026-07-17",
  "outbreak": true,
  "metric": "deaths",
  "value": 828,
  "geography": "national_drc",
  "count_type": "cumulative",
  "date": "2026-07-17",
  "source": "Google News - RDC (fr)",
  "url": "https://news.google.com/rss/articles/CBMirAJBVV95cUxQMmV3akhicGJkLV81UG1lMFBwUGlxNDhVekJxV2RBYWFpSVltN2x3a3g5NzNvNkMtWFlOMnRJaWg2b0tPX00xRmZFUEVkMVNvUUFiSnpWbUJJMUs5M1hvTUY2ajdmay1NTFhmQTJNWmxpOUpuRFNmVWZ5enlJLU5ESmNlS2hUdUJlR1pycHgzRnV6ankwZ09sanZFQlFaQ3F2NWRjR09BS1o0R1lnNE1tZGJiZ0Z5SjdieDNrdjhwM3d3bmlmbVpzczJxYTM1VXMtcEt4ZlNackhoaFJyOHF6eXB1am5yR09RQmwzcGY4UUpsM1BGODNoUFJiY0xNRVNkTWNSdDZIR3FoQzc4M2Y3cFRpODNUWmI0cnNLcW0tcHF5X0JCMmpqTFBlUnU?oc=5"
 },
 {
  "as_of": "2026-07-27",
  "outbreak": true,
  "metric": "total_cases",
  "value": 3000,
  "geography": "national_drc",
  "count_type": "cumulative",
  "date": "2026-07-27",
  "source": "Google News - RDC (fr)",
  "url": "https://news.google.com/rss/articles/CBMiogJBVV95cUxQYlF2UWxWNjlVSlVjbW5jQlowQUJaSlBtSTFOVDNvV2VGdERsZ0hrRmtuZUFTOEFfZ3lIWnU4Q3ctaXNKU3cyTEwwcEYyTUFYSmdpU1pDZGZCaHNrQXNYd3RGYmVxNWJHUVB3Z0Izdy1QNWh1OVdtSmtNRWNXS2dSeUdWY2hKX2otemVaYXZGWERsM2F3VG9aMVl6MXN2WDdLSkMxRG9vWXYwRTNNdlB5bmVycFNrMk43VkxjMjZKbGl1aW1aV1J1S1NEZW5iZXdNOU52YnB0c2lCYk5pT1BiLWQxb21fWjhOYlhfRGxJNVJSZ3p3ZFpqRHd5aG1tVUYyUXdzQWMzbkhOQkhaWjFLVC1yT0lxVl9DeXo4RzloMUM2Zw?oc=5"
 },
 {
  "as_of": "2026-07-27",
  "outbreak": true,
  "metric": "deaths",
  "value": 1354,
  "geography": "national_drc",
  "count_type": "cumulative",
  "date": "2026-07-27",
  "source": "Google News - RDC (fr)",
  "url": "https://news.google.com/rss/articles/CBMiogJBVV95cUxQYlF2UWxWNjlVSlVjbW5jQlowQUJaSlBtSTFOVDNvV2VGdERsZ0hrRmtuZUFTOEFfZ3lIWnU4Q3ctaXNKU3cyTEwwcEYyTUFYSmdpU1pDZGZCaHNrQXNYd3RGYmVxNWJHUVB3Z0Izdy1QNWh1OVdtSmtNRWNXS2dSeUdWY2hKX2otemVaYXZGWERsM2F3VG9aMVl6MXN2WDdLSkMxRG9vWXYwRTNNdlB5bmVycFNrMk43VkxjMjZKbGl1aW1aV1J1S1NEZW5iZXdNOU52YnB0c2lCYk5pT1BiLWQxb21fWjhOYlhfRGxJNVJSZ3p3ZFpqRHd5aG1tVUYyUXdzQWMzbkhOQkhaWjFLVC1yT0lxVl9DeXo4RzloMUM2Zw?oc=5"
 },
 {
  "as_of": null,
  "outbreak": true,
  "metric": "deaths",
  "value": 1000,
  "geography": "national_drc",
  "count_type": "cumulative",
  "date": "2026-07-24",
  "source": "Google News - RDC (fr)",
  "url": "https://news.google.com/rss/articles/CBMiYkFVX3lxTE5tZUExSUtPakIxd2dfdVBZRlVXenpZbUV1YXo0V01uRVRNYWd0czVQZUJSYmtiWW92bWh1OTdzUl9ueEtpQjVhS3JSNkpnMG1IMmxxSmxnNVJQRXg1dzFsdFFB?oc=5"
 },
 {
  "as_of": null,
  "outbreak": true,
  "metric": "total_cases",
  "value": 2340,
  "geography": "national_drc",
  "count_type": "cumulative",
  "date": "2026-07-20",
  "source": "Google News - Kivu/M23 (fr)",
  "url": "https://news.google.com/rss/articles/CBMi0AFBVV95cUxQaTRfQlZWMUxUTTNTa0Z3M1l2SkxCeUJmejJBZHgzMWZsZmpuSlg2NEZQMkRNcjVocTlUdkNFcTBJZ2VzVWJ5dFl0WFNVMjI2UjlEd3JSWU1SSVRROG1OVkRneW1DUkl1NV84ejc5Q25KMlNGT2NzRmhDVmxUX091aFdWQTNCamdENGlEanpYcURQRy1MUTlwY0p0TVF6blpyXzM5VV9EOWZ0cldzaE03T0E0RWgzaV8wOTV6MTAxLWMwQVdYZFA4YjZZZ2VWX0JY0gHQAUFVX3lxTFBpNF9CVlYxTFRNM1NrRnczWXZKTEJ5QmZ6MkFkeDMxZmxmam5KWDY0RlAyRE1yNWhxOVR2Q0VxMElnZXNVYnl0WXRYU1UyMjZSOUR3clJZTVJJVFE4bU5WRGd5bUNSSXU1Xzh6NzlDbkoyU0ZPY3NGaENWbFRfT3VoV1ZBM0JqZ0Q0aURqelhxRFBHLUxROXBjSnRNUXpuWnJfMzlVX0Q5ZnRyV3NoTTdPQTRFaDNpXzA5NXoxMDEtYzBBV1hkUDhiNllnZVZfQlg?oc=5"
 },
 {
  "as_of": null,
  "outbreak": true,
  "metric": "deaths",
  "value": 925,
  "geography": "national_drc",
  "count_type": "cumulative",
  "date": "2026-07-20",
  "source": "Google News - Kivu/M23 (fr)",
  "url": "https://news.google.com/rss/articles/CBMi0AFBVV95cUxQaTRfQlZWMUxUTTNTa0Z3M1l2SkxCeUJmejJBZHgzMWZsZmpuSlg2NEZQMkRNcjVocTlUdkNFcTBJZ2VzVWJ5dFl0WFNVMjI2UjlEd3JSWU1SSVRROG1OVkRneW1DUkl1NV84ejc5Q25KMlNGT2NzRmhDVmxUX091aFdWQTNCamdENGlEanpYcURQRy1MUTlwY0p0TVF6blpyXzM5VV9EOWZ0cldzaE03T0E0RWgzaV8wOTV6MTAxLWMwQVdYZFA4YjZZZ2VWX0JY0gHQAUFVX3lxTFBpNF9CVlYxTFRNM1NrRnczWXZKTEJ5QmZ6MkFkeDMxZmxmam5KWDY0RlAyRE1yNWhxOVR2Q0VxMElnZXNVYnl0WXRYU1UyMjZSOUR3clJZTVJJVFE4bU5WRGd5bUNSSXU1Xzh6NzlDbkoyU0ZPY3NGaENWbFRfT3VoV1ZBM0JqZ0Q0aURqelhxRFBHLUxROXBjSnRNUXpuWnJfMzlVX0Q5ZnRyV3NoTTdPQTRFaDNpXzA5NXoxMDEtYzBBV1hkUDhiNllnZVZfQlg?oc=5"
 },
 {
  "as_of": "2026-05-24",
  "outbreak": true,
  "metric": "deaths",
  "value": 204,
  "geography": "subnational",
  "count_type": "cumulative",
  "date": "2026-05-24",
  "source": "South China Morning Post",
  "url": "https://www.scmp.com/news/world/africa/article/3354679/ebola-toll-dr-congo-over-200-uganda-and-10-other-african-countries-also-risk?utm_source=rss_feed"
 },
 {
  "as_of": "2026-05-24",
  "outbreak": true,
  "metric": "suspected_cases",
  "value": 867,
  "geography": "subnational",
  "count_type": "cumulative",
  "date": "2026-05-24",
  "source": "South China Morning Post",
  "url": "https://www.scmp.com/news/world/africa/article/3354679/ebola-toll-dr-congo-over-200-uganda-and-10-other-african-countries-also-risk?utm_source=rss_feed"
 },
 {
  "as_of": "2026-05-23",
  "outbreak": true,
  "metric": "deaths",
  "value": 177,
  "geography": "national_drc",
  "count_type": "cumulative",
  "date": "2026-05-24",
  "source": "South China Morning Post",
  "url": "https://www.scmp.com/news/world/africa/article/3354679/ebola-toll-dr-congo-over-200-uganda-and-10-other-african-countries-also-risk?utm_source=rss_feed"
 },
 {
  "as_of": "2026-05-23",
  "outbreak": true,
  "metric": "suspected_cases",
  "value": 750,
  "geography": "national_drc",
  "count_type": "cumulative",
  "date": "2026-05-24",
  "source": "South China Morning Post",
  "url": "https://www.scmp.com/news/world/africa/article/3354679/ebola-toll-dr-congo-over-200-uganda-and-10-other-african-countries-also-risk?utm_source=rss_feed"
 },
 {
  "as_of": null,
  "outbreak": true,
  "metric": "health_worker_cases",
  "value": 3,
  "geography": "national_drc",
  "count_type": "new",
  "date": "2026-05-24",
  "source": "South China Morning Post",
  "url": "https://www.scmp.com/news/world/africa/article/3354679/ebola-toll-dr-congo-over-200-uganda-and-10-other-african-countries-also-risk?utm_source=rss_feed"
 },
 {
  "as_of": null,
  "outbreak": true,
  "metric": "total_cases",
  "value": 3,
  "geography": "national_uganda",
  "count_type": "new",
  "date": "2026-05-24",
  "source": "South China Morning Post",
  "url": "https://www.scmp.com/news/world/africa/article/3354679/ebola-toll-dr-congo-over-200-uganda-and-10-other-african-countries-also-risk?utm_source=rss_feed"
 },
 {
  "as_of": "2026-07-09",
  "outbreak": true,
  "metric": "deaths",
  "value": 600,
  "geography": "national_drc",
  "count_type": "cumulative",
  "date": "2026-07-09",
  "source": "Google News - DR Congo (en)",
  "url": "https://news.google.com/rss/articles/CBMirwFBVV95cUxNallaMHllTnpCTGoxSWVsc1VxOEhQcTV0R2d2RnV4cGpJbkt4QzBGRVRlR2otMllQNUFRTnJRUy1WczFTWGI3bmdiSkZQaVZYeDM5SXhLazZmRzhvYm5NNHJYS0JtU2hlM2xnQWJWQUxweFIwcElkbE85VEp0YUlhR3FpX3luQ1VmQUNydEhUWk5xZFRLMFhDTXpGVDFGdG16b1A5alQxQ3l2MzNUR0pJ?oc=5"
 },
 {
  "as_of": "2026-07-08",
  "outbreak": true,
  "metric": "confirmed_cases",
  "value": 1792,
  "geography": "subnational",
  "count_type": "cumulative",
  "date": "2026-07-09",
  "source": "Politico.cd",
  "url": "https://beto.cd/ebola-rdc-bilan-1792-cas-625-deces-8-juillet/"
 },
 {
  "as_of": "2026-07-08",
  "outbreak": true,
  "metric": "deaths",
  "value": 625,
  "geography": "subnational",
  "count_type": "cumulative",
  "date": "2026-07-09",
  "source": "Politico.cd",
  "url": "https://beto.cd/ebola-rdc-bilan-1792-cas-625-deces-8-juillet/"
 },
 {
  "as_of": "2026-07-08",
  "outbreak": true,
  "metric": "recovered",
  "value": 295,
  "geography": "subnational",
  "count_type": "cumulative",
  "date": "2026-07-09",
  "source": "Politico.cd",
  "url": "https://beto.cd/ebola-rdc-bilan-1792-cas-625-deces-8-juillet/"
 },
 {
  "as_of": "2026-07-19",
  "outbreak": true,
  "metric": "total_cases",
  "value": 710,
  "geography": "national_drc",
  "count_type": "cumulative",
  "date": "2026-07-19",
  "source": "Google News - DR Congo (en)",
  "url": "https://news.google.com/rss/articles/CBMi1wJBVV95cUxNVXR1QVF1MlFrRk9VdGdGcGxCcURDWWxraFNmQ0QtcWw4eHdLUC1idGNrVktWbDlxb3p5c0dVNDNiRWtYMnZ4VWYxWE1WbmVjY2l2ekwzNTJSODExYTR2VWpKMm51b2djMTI4Z3lxX3RYZVVzVWZKcENtVFhsdUIwSjk2cWQzNC0xakI2bTdzNW0yTjRNMEtxZ2VNSUFlZjVoMTFJSTVWdEplb09ZWWNlYUo4bTY3OGx3a3ZJNzkyanQwcFBMcnRQRF9GRVB5SUVjRW1HdXBKZkFxTVhUN1N4MGNmamh6c3pRZ2hESVdGNEhaTjhhX3lJS2FJSzhGUS1nRjUtQTR5cU1YNHg4OGRCYjF0YU9FRHlyUjQxNFQwZ0RsWERyZnBqUnd3RVFlcVlxY1lIVU5Td1hLZFM2ZzZ0eXlZNjZEbTYxMkd5MlZ5SGlnWFBxN0xZ?oc=5"
 },
 {
  "as_of": null,
  "outbreak": true,
  "metric": "total_cases",
  "value": 2000,
  "geography": "national_drc",
  "count_type": "cumulative",
  "date": "2026-07-15",
  "source": "Google News - DR Congo (en)",
  "url": "https://news.google.com/rss/articles/CBMijAFBVV95cUxQTDlFU2Z0QkpXZWpvWDh6VkFPZHk4b1h5Q2ZXVUtOcmh3N2VQczJhWTNIQkIxRXJQQmxhb2RMdndCQ0lJMnl4YjA0QThISHd0THk4VzZZVEtoNTlwcWxMQTMxRHpoZ29YZ29YdzBYbDNHcFhJWkZ3RDB2NzExZFJ2N01DQ0w2aVZad1JHZA?oc=5"
 },
 {
  "as_of": null,
  "outbreak": true,
  "metric": "deaths",
  "value": 600,
  "geography": "national_drc",
  "count_type": "cumulative",
  "date": "2026-07-09",
  "source": "Al Jazeera English",
  "url": "https://www.aljazeera.com/news/2026/7/9/confirmed-ebola-deaths-in-dr-congo-hit-600?traffic_source=rss"
 },
 {
  "as_of": null,
  "outbreak": true,
  "metric": "total_cases",
  "value": 3500,
  "geography": "national_drc",
  "count_type": "cumulative",
  "date": "2026-08-01",
  "source": "Google News - DR Congo (en)",
  "url": "https://news.google.com/rss/articles/CBMif0FVX3lxTFBFY0Q5LXViVm5jRFhPd21uSzNTUGp6VzhCU2VEODV4ZXVBSGpGTS0zY3N1Wk9uZEFYYWtrSGpxb3gxTVc2ZjNZSVRkSkJNSXRHWkhmOENqelI5NVB6bzRrUXNtX0U1N3ExZ3dIX3pFcXNkZlJRZWszeGp5Vk9taW8?oc=5"
 },
 {
  "metric": "confirmed_cases",
  "geography": "national_drc",
  "as_of": "2026-07-26",
  "value": 3000,
  "count_type": "cumulative",
  "outbreak": true,
  "date": "2026-07-26",
  "source": "Google News - RDC (fr)",
  "url": "2026-07-26T11:54:03#01ba9af9ddcf"
 },
 {
  "as_of": null,
  "outbreak": true,
  "metric": "deaths",
  "value": 400,
  "geography": "national_drc",
  "count_type": "cumulative",
  "date": "2026-07-03",
  "source": "Google News - DR Congo (en)",
  "url": "https://news.google.com/rss/articles/CBMi-gFBVV95cUxNVWp6VDVWS1dYbTdRdVNnLWpBa3BUeXRnSkM5UzZrV2JLQVZIVFc3RUZ0YlhWU1Rsa3NBSHJtTkRranE2MEh6Ui1PVGhQRmJjS3Y2TGxfQjV1SDduRDV3c1Z3U1VrWWFmVG5odkg3ME5lWTRjUUkwa18taWxEWG1OZGtiLTJmSVl0WkhHUVVXYllZcjV6Q1VrSTJTUGpnZlUzNlBaWlhGMWNVSmdBRXFJSWhrNWp4ZGw0dnJHNHVucGhZZVhqVXpJRXQta0RpQ2xLX1JIOTZTdXlGN2J3QXY1LXYtdWRHZFpUMlBwMVppX1gtUTFtYzNNVk5B?oc=5"
 },
 {
  "metric": "confirmed_cases",
  "count_type": "cumulative",
  "outbreak": true,
  "value": 3000,
  "geography": "national_drc",
  "as_of": "2026-07-25",
  "date": "2026-07-25",
  "source": "Reuters Top News",
  "url": "2026-07-25T23:05:43#1294cd23f07c"
 },
 {
  "as_of": null,
  "outbreak": true,
  "metric": "suspected_cases",
  "value": 220,
  "geography": "cross_border_total",
  "count_type": "cumulative",
  "date": "2026-05-25",
  "source": "France24",
  "url": "https://www.france24.com/en/africa/20260525-who-puts-suspected-ebola-deaths-at-220-warns-outbreak-is-outpacing-rescue-efforts"
 },
 {
  "as_of": null,
  "outbreak": true,
  "metric": "total_cases",
  "value": 3000,
  "geography": "national_drc",
  "count_type": "cumulative",
  "date": "2026-07-26",
  "source": "Google News - DR Congo (en)",
  "url": "https://news.google.com/rss/articles/CBMifEFVX3lxTE1ISGJ5WDFlVmNWRGJXZnBURGs5SWZMc1JCRm5HaE9DX0FOclo2UXdFeG5JTzMxd0d2Mjh2MkwzVjFDTFh5MTZlc1NRN1lGWm15M1NLcVIzbzNxN0dEZmE2RTRiYTI1S3diZ0g0Tk5OVXdyaFB1MjFEQXpET1g?oc=5"
 },
 {
  "as_of": null,
  "outbreak": true,
  "metric": "suspected_cases",
  "value": 900,
  "geography": "subnational",
  "count_type": "cumulative",
  "date": "2026-05-25",
  "source": "France24 French",
  "url": "https://www.france24.com/fr/vid%C3%A9o/20260525-ebola-900-cas-d%C3%A9tect%C3%A9s-en-rd-congo-dans-la-r%C3%A9gion-d-ituri"
 },
 {
  "as_of": null,
  "outbreak": true,
  "metric": "deaths",
  "value": 500,
  "geography": "national_drc",
  "count_type": "cumulative",
  "date": "2026-07-06",
  "source": "Google News - DR Congo (en)",
  "url": "https://news.google.com/rss/articles/CBMiggFBVV95cUxQRFVCMkVUZ1YxOHRvWXEtVHVlWmVtTDFKRVd1bWhaOWd5XzJsRFMtMFZfanNrOU1PVEFIOEluWTN1T2U3dTRTZG1FT0djSzEtU184YU1VNm50OFllTThTUUR5RmNYajctbTRrRmhVeTlZTWRFeE0tRTBIa3d5RE90QVh3?oc=5"
 },
 {
  "as_of": null,
  "outbreak": true,
  "metric": "total_cases",
  "value": 300,
  "geography": "national_drc",
  "count_type": "cumulative",
  "date": "2026-06-01",
  "source": "PBS NewsHour World",
  "url": "https://www.pbs.org/newshour/world/ebola-cases-in-congo-near-300-as-more-joyful-stories-from-recovered-medical-workers-emerge"
 },
 {
  "as_of": null,
  "outbreak": true,
  "metric": "deaths",
  "value": 42,
  "geography": "national_drc",
  "count_type": "cumulative",
  "date": "2026-06-01",
  "source": "PBS NewsHour World",
  "url": "https://www.pbs.org/newshour/world/ebola-cases-in-congo-near-300-as-more-joyful-stories-from-recovered-medical-workers-emerge"
 },
 {
  "as_of": null,
  "outbreak": true,
  "metric": "deaths",
  "value": 1,
  "geography": "national_uganda",
  "count_type": "cumulative",
  "date": "2026-06-01",
  "source": "PBS NewsHour World",
  "url": "https://www.pbs.org/newshour/world/ebola-cases-in-congo-near-300-as-more-joyful-stories-from-recovered-medical-workers-emerge"
 },
 {
  "as_of": null,
  "outbreak": true,
  "metric": "deaths",
  "value": 2,
  "geography": "national_uganda",
  "count_type": "cumulative",
  "date": "2026-06-08",
  "source": "South China Morning Post",
  "url": "https://www.scmp.com/news/world/africa/article/3356392/who-chief-visits-ebola-hit-uganda-after-virus-spreads-drc?utm_source=rss_feed"
 },
 {
  "as_of": null,
  "outbreak": true,
  "metric": "confirmed_cases",
  "value": 515,
  "geography": "national_drc",
  "count_type": "cumulative",
  "date": "2026-06-08",
  "source": "South China Morning Post",
  "url": "https://www.scmp.com/news/world/africa/article/3356392/who-chief-visits-ebola-hit-uganda-after-virus-spreads-drc?utm_source=rss_feed"
 },
 {
  "as_of": null,
  "outbreak": true,
  "metric": "deaths",
  "value": 91,
  "geography": "national_drc",
  "count_type": "cumulative",
  "date": "2026-06-08",
  "source": "South China Morning Post",
  "url": "https://www.scmp.com/news/world/africa/article/3356392/who-chief-visits-ebola-hit-uganda-after-virus-spreads-drc?utm_source=rss_feed"
 },
 {
  "metric": "total_cases",
  "count_type": "cumulative",
  "value": 3360,
  "geography": "national_drc",
  "as_of": "2026-07-30",
  "outbreak": true,
  "date": "2026-07-30",
  "source": "Google News - DR Congo (en)",
  "url": "2026-07-30T05:28:00#97fab6189c25"
 },
 {
  "outbreak": true,
  "value": 5000,
  "as_of": null,
  "metric": "confirmed_cases",
  "count_type": "cumulative",
  "geography": "national_drc",
  "date": "2026-08-18",
  "source": "Google News - RDC (fr)",
  "url": "https://news.google.com/rss/articles/CBMieEFVX3lxTE5ObFB1akwyZ2JJQk9YN3k0OFFvZUJMNm1HZmduVFd3cDNjeXJUNkcydU9hRHYxQVFwX3QwUEhJSEYtNWR3Ty1xak4yejl0cFk5ZnhYQUdZSUdFZTBzeDN5VzZ6UkxWb0gzTjlYc2xvRGIyNUZiWUhoRg?oc=5"
 },
 {
  "as_of": "2026-08-06",
  "value": 1751,
  "geography": "national_drc",
  "metric": "deaths",
  "count_type": "cumulative",
  "outbreak": true,
  "date": "2026-08-06",
  "source": "Al Jazeera English",
  "url": "https://www.aljazeera.com/video/newsfeed/2026/8/6/08-06-sv-ebola-update-funding-drc?traffic_source=rss"
 },
 {
  "as_of": "2026-06-22",
  "outbreak": true,
  "metric": "confirmed_cases",
  "value": 1000,
  "geography": "national_drc",
  "count_type": "cumulative",
  "date": "2026-06-22",
  "source": "Hindustan Times",
  "url": "https://www.hindustantimes.com/world-news/1000-ebola-cases-confirmed-with-254-deaths-in-congo-outbreak-say-authorities-101782125334039.html"
 },
 {
  "as_of": "2026-06-22",
  "outbreak": true,
  "metric": "deaths",
  "value": 254,
  "geography": "national_drc",
  "count_type": "cumulative",
  "date": "2026-06-22",
  "source": "Hindustan Times",
  "url": "https://www.hindustantimes.com/world-news/1000-ebola-cases-confirmed-with-254-deaths-in-congo-outbreak-say-authorities-101782125334039.html"
 },
 {
  "as_of": "2026-06-22",
  "outbreak": true,
  "metric": "confirmed_cases",
  "value": 1000,
  "geography": "cross_border_total",
  "count_type": "cumulative",
  "date": "2026-06-22",
  "source": "UN News",
  "url": "https://news.un.org/feed/view/en/story/2026/06/1167783"
 },
 {
  "as_of": null,
  "outbreak": true,
  "metric": "deaths",
  "value": 180,
  "geography": "national_drc",
  "count_type": "cumulative",
  "date": "2026-06-15",
  "source": "RFI English",
  "url": "https://www.rfi.fr/en/africa/20260615-ngo-warns-ebola-epidemic-is-outpacing-response-efforts-in-drc-msf-ituri-bunia"
 },
 {
  "as_of": "2026-07-25",
  "outbreak": true,
  "metric": "confirmed_cases",
  "value": 3200,
  "geography": "national_drc",
  "count_type": "cumulative",
  "date": "2026-07-27",
  "source": "Politico.cd",
  "url": "https://beto.cd/ebola-rdc-3200-cas-1405-deces-25-juillet-2026/"
 },
 {
  "as_of": "2026-07-25",
  "outbreak": true,
  "metric": "deaths",
  "value": 1405,
  "geography": "national_drc",
  "count_type": "cumulative",
  "date": "2026-07-27",
  "source": "Politico.cd",
  "url": "https://beto.cd/ebola-rdc-3200-cas-1405-deces-25-juillet-2026/"
 },
 {
  "as_of": "2026-05-25",
  "outbreak": true,
  "metric": "suspected_cases",
  "value": 900,
  "geography": "national_drc",
  "count_type": "cumulative",
  "date": "2026-05-25",
  "source": "DW Arabic",
  "url": "https://www.dw.com/ar/الصحة-العالمية-تعلن-أكثر-من-900-اشتباه-بإيبولا-في-الكونغو/a-77284860?maca=ara-rss-ar-all-1125-rdf"
 },
 {
  "as_of": "2026-05-25",
  "outbreak": true,
  "metric": "confirmed_cases",
  "value": 101,
  "geography": "national_drc",
  "count_type": "cumulative",
  "date": "2026-05-25",
  "source": "DW Arabic",
  "url": "https://www.dw.com/ar/الصحة-العالمية-تعلن-أكثر-من-900-اشتباه-بإيبولا-في-الكونغو/a-77284860?maca=ara-rss-ar-all-1125-rdf"
 },
 {
  "value": 1000,
  "outbreak": true,
  "metric": "deaths",
  "as_of": "2026-07-22",
  "count_type": "cumulative",
  "geography": "cross_border_total",
  "date": "2026-07-22",
  "source": "Google News - RDC (fr)",
  "url": "2026-07-22T15:28:46#5c4706e0bf9c"
 },
 {
  "metric": "total_cases",
  "count_type": "cumulative",
  "geography": "national_uganda",
  "as_of": "2026-07-29",
  "value": 20,
  "outbreak": true,
  "date": "2026-07-29",
  "source": "RFI English",
  "url": "2026-07-29T09:39:36#f7968a3d7d00"
 },
 {
  "outbreak": true,
  "as_of": "2026-07-29",
  "metric": "deaths",
  "count_type": "cumulative",
  "value": 2,
  "geography": "national_uganda",
  "date": "2026-07-29",
  "source": "RFI English",
  "url": "2026-07-29T09:39:36#f7968a3d7d00"
 },
 {
  "as_of": "2026-07-09",
  "outbreak": true,
  "metric": "deaths",
  "value": 600,
  "geography": "national_drc",
  "count_type": "cumulative",
  "date": "2026-07-09",
  "source": "Google News - DR Congo (en)",
  "url": "https://news.google.com/rss/articles/CBMixwFBVV95cUxQdThteEd5ajAzd0RLRjhqaHc4WHZSS3EzODNTRXNOQUlfSlhyM05sM1d6S0dZWFBXZWtaWjhoQ05KNG1zQzN3c0p3TGxkdkVGbWF0VUlDR2syeERldThPYkdUUVF2dDZNY3QwWHIyS2g3SVlkTTI5T0F4ZEtzZmtEVWR1ckJPZFVta3JiRFo2QlZBbEw3TGdaVUVCYUs5UEhuZHhZd3ViWWozSnIwLXJHUjdzbGIyN2poZEpicDJpZ010eUlTN1lZ?oc=5"
 },
 {
  "count_type": "unclear",
  "geography": "subnational",
  "value": 80,
  "metric": "health_facility_capacity",
  "as_of": null,
  "outbreak": true,
  "date": "2026-08-08",
  "source": "Google News - RDC (fr)",
  "url": "https://news.google.com/rss/articles/CBMitAFBVV95cUxOd09VdUU3M2xaREpZU3dYSmc1Q3RBZHdfWEJ6aGJXNWZnWUhDc3R2ODRLTll4cG52QWtHVWNGT21fR3M2LVZIRG92dEk5RmV1bGFnQnhzUWtVZTRsLXdkeDhUdDhrbmdFa2VQYk9GWTNTZXBpU3BQdS15dTRwOE5NcGNHb292eFZvancyLWFYZkFULTIycFhXRlM2bzg1MnBaTk9Cdjh0VWRNR1hhOV9wdEdhc2Q?oc=5"
 },
 {
  "metric": "confirmed_cases",
  "count_type": "cumulative",
  "geography": "national_drc",
  "outbreak": true,
  "as_of": "2026-07-18",
  "value": 2181,
  "date": "2026-07-18",
  "source": "Google News - DR Congo (en)",
  "url": "2026-07-18T11:35:25#4dd60ccc2de0"
 },
 {
  "as_of": null,
  "outbreak": true,
  "metric": "deaths",
  "value": 600,
  "geography": "national_drc",
  "count_type": "cumulative",
  "date": "2026-07-09",
  "source": "Google News - DR Congo (en)",
  "url": "https://news.google.com/rss/articles/CBMiaEFVX3lxTE8tRzBxWlZhUXQ5U0ZHaTFiQ1B3YlRkaC1oUDRzb0x0OTZ5SGJscnMwd2d2SFlmVUcwQU50Q1JndDk0and0QzZtNTctUWlRUHdScXFCM0RONWMweU4xbjZvNWRwSWhGZkc4?oc=5"
 },
 {
  "metric": "deaths",
  "geography": "national_drc",
  "as_of": "2026-07-23",
  "value": 1033,
  "count_type": "cumulative",
  "outbreak": true,
  "date": "2026-07-23",
  "source": "Google News - DR Congo (en)",
  "url": "2026-07-23T13:33:11#35ac74c3bffd"
 },
 {
  "outbreak": true,
  "geography": "national_drc",
  "count_type": "cumulative",
  "as_of": "2026-07-23",
  "metric": "confirmed_cases",
  "value": 2500,
  "date": "2026-07-23",
  "source": "Google News - DR Congo (en)",
  "url": "2026-07-23T13:33:11#35ac74c3bffd"
 },
 {
  "as_of": null,
  "outbreak": true,
  "metric": "deaths",
  "value": 500,
  "geography": "national_drc",
  "count_type": "cumulative",
  "date": "2026-07-05",
  "source": "Google News - DR Congo (en)",
  "url": "https://news.google.com/rss/articles/CBMihgFBVV95cUxNZGpxeWg4cjU1bDU1TlFLVnlKMkFQanVFMjNoZl96N1daVG5WdG5GT1pUdGhmbFJBbXRJQkZKaHdhZWtDTWtBOV9leXdxZlVaTVVkN1hhdXVpV0xEZDNIQ3F2U3IxbDRHbWRZR0YzMGRMSkt3VkpNSUNFSlJreXFEdGtLVlpsUQ?oc=5"
 },
 {
  "as_of": "2026-07-13",
  "outbreak": true,
  "metric": "confirmed_cases",
  "value": 1873,
  "geography": "national_drc",
  "count_type": "cumulative",
  "date": "2026-07-13",
  "source": "Google News - DR Congo (en)",
  "url": "https://news.google.com/rss/articles/CBMibkFVX3lxTE9WWEdQdWNyYnFCRWRYTWc2cktPWXNaQlFYeWhicmhEMUxoaVNNdmRFSG9OVnc2dEtHdkhwbV9tQ1hvTkZOcktXcW94WlJZN2E3WEI1enI2TWFKcmNPejFJcXpld3IxdHVxV3pNR3NB?oc=5"
 },
 {
  "as_of": "2026-07-13",
  "outbreak": true,
  "metric": "deaths",
  "value": 672,
  "geography": "national_drc",
  "count_type": "cumulative",
  "date": "2026-07-13",
  "source": "Google News - DR Congo (en)",
  "url": "https://news.google.com/rss/articles/CBMibkFVX3lxTE9WWEdQdWNyYnFCRWRYTWc2cktPWXNaQlFYeWhicmhEMUxoaVNNdmRFSG9OVnc2dEtHdkhwbV9tQ1hvTkZOcktXcW94WlJZN2E3WEI1enI2TWFKcmNPejFJcXpld3IxdHVxV3pNR3NB?oc=5"
 },
 {
  "value": 3000,
  "geography": "national_drc",
  "outbreak": true,
  "as_of": "2026-07-27",
  "metric": "total_cases",
  "count_type": "cumulative",
  "date": "2026-07-27",
  "source": "AllAfrica DR Congo",
  "url": "2026-07-27T06:59:56#efaddcfd1431"
 },
 {
  "as_of": "2026-07-27",
  "outbreak": true,
  "metric": "deaths",
  "value": 1300,
  "count_type": "cumulative",
  "geography": "national_drc",
  "date": "2026-07-27",
  "source": "AllAfrica DR Congo",
  "url": "2026-07-27T06:59:56#efaddcfd1431"
 },
 {
  "count_type": "cumulative",
  "geography": "national_drc",
  "metric": "deaths",
  "as_of": null,
  "value": 2700,
  "outbreak": true,
  "date": "2026-08-27",
  "source": "Google News - DR Congo (en)",
  "url": "https://news.google.com/rss/articles/CBMisAFBVV95cUxPVXZzNUx5M0swQTBvSlNJbkd1VWVzT1RpQVZZaUZnOEZhOFRxUDZuZlp2azctckFYUldXeDRiSlcxS1lnOU1LVXAwWjhmcEhvbjFub2hESU5WYzB5X0wtTkJaZnBOS0RfMk1Jb2I5VHAtdEJVWkFtdF9QUVlKQ1VJelhHT2Q4ZkJzWXJ6Zl9yRHpzXzdoOUFwenl3V25VdzZzbFd5M2FBM25aOHI4UlZqMg?oc=5"
 },
 {
  "as_of": null,
  "outbreak": true,
  "metric": "deaths",
  "value": 600,
  "geography": "national_drc",
  "count_type": "cumulative",
  "date": "2026-07-09",
  "source": "Google News - DR Congo (en)",
  "url": "https://news.google.com/rss/articles/CBMilwFBVV95cUxQdS10OWJjVG5UX2xHN1V2U2ZVZzk0NXg0dWlvQkRWZHNOMjY0RzhyWUt5cW1RaDYzbHZ0TkRPOEFCQ0NReWtsM2lBLXFGZFczSGZWdGpMcFFiaHRFU2JwR0l6dVhJazliTk5pMklQY1ZPOVpyU0xsM1pNMi1UVFZCM0lTWG1jOHZlNmlEa2FNdWkzN2V3cGVF?oc=5"
 },
 {
  "as_of": null,
  "outbreak": true,
  "metric": "total_cases",
  "value": 10000,
  "geography": "unclear",
  "count_type": "unclear",
  "date": "2026-07-10",
  "source": "Politico.cd",
  "url": "https://beto.cd/ebola-une-riposte-a-bout-de-souffle-entre-deficit-de-financement-et-greve-des-soignants/"
 },
 {
  "as_of": "2026-07-23",
  "metric": "deaths",
  "count_type": "cumulative",
  "value": 1000,
  "outbreak": true,
  "geography": "national_drc",
  "date": "2026-07-23",
  "source": "AP News",
  "url": "2026-07-23T07:41:00#0df318abd751"
 },
 {
  "geography": "national_drc",
  "count_type": "cumulative",
  "outbreak": true,
  "as_of": "2026-07-27",
  "metric": "total_cases",
  "value": 2905,
  "date": "2026-07-27",
  "source": "Google News - DR Congo (en)",
  "url": "2026-07-27T05:19:34#cb5a6db1f93e"
 },
 {
  "as_of": null,
  "outbreak": true,
  "metric": "new_cases",
  "value": 1000,
  "geography": "national_drc",
  "count_type": "new",
  "date": "2026-07-26",
  "source": "Google News - RDC (fr)",
  "url": "https://news.google.com/rss/articles/CBMiywFBVV95cUxPMjA2NHFZNWFrLWVHRjZhb3p3Uzh2dEdYd0lkSVFveXE2NUM2aVM0YUp0WWktbVlxajE0LXByVmgxekhCYk1Lb0hxUzJ4anlIcHo1c0NiTTZmaUJnVUJNM3FJQ2tIbFR3Z3owOW05X3ozekpaMFFXeUQ1VkZhWHlfcTAzNEdCNHowTFhKbHl2X0lDSTc5NzFOSXVrR0pKYWFJVW5zLWkxamFXT1YyNjljTE1MY0dFUDRjcG5HS3huUGVRMDFUM2kzTHFlRQ?oc=5"
 },
 {
  "as_of": null,
  "outbreak": true,
  "metric": "deaths",
  "value": 900,
  "geography": "national_drc",
  "count_type": "cumulative",
  "date": "2026-07-21",
  "source": "Google News - DR Congo (en)",
  "url": "https://news.google.com/rss/articles/CBMioAFBVV95cUxQMDRETmsxc1FzRDhhb0txRmhRT2pROFI0VWxzdmNqbHc3WUl5UW5hN0pjMTNVTVlqSWdXMjgxeklRT3ptMk83MmVURGJrZ0ZPc0gyMGdsZDYtTnZEeWpDc0tFaVNuY2ZiNUNOZjNJY3VELWtDbG5Zbk1MckNLYmVMZExMLUhENmpSWWE1M0FLNTQzSUYtdlFoVGZ1QnJwZlZY?oc=5"
 },
 {
  "as_of": "2026-06-14",
  "outbreak": true,
  "metric": "confirmed_cases",
  "value": 710,
  "geography": "national_drc",
  "count_type": "cumulative",
  "date": "2026-06-14",
  "source": "Reuters Top News",
  "url": "https://news.google.com/rss/articles/CBMivgFBVV95cUxONW5CcGlMLTJIa0lZMGtNVUtXd3FiQmppdUI2bFhldlhXY3FxOEV3Z21yTDZBN0pCTWRaZlhxUHhTQWZ4SURQUm04aEo5QWN5Rml2cFVCdmV2eWFfcVRZZTAxNEZPcmgzaDVuR1BqVVgycElyenJaS1FqblUwaDNucmJGMzdncnZsM2tWeUZzRU5kd1FQcG5XZFFjVjgyZU1oc0dONi1Gd3JDZEVmekg2TTNCOTlWeFVrc2JBeVh3?oc=5"
 },
 {
  "as_of": "2026-05-15",
  "outbreak": true,
  "metric": "suspected_cases",
  "value": 246,
  "geography": "subnational",
  "count_type": "cumulative",
  "date": "2026-05-15",
  "source": "South China Morning Post",
  "url": "https://www.scmp.com/news/world/africa/article/3353735/africa-confirms-fatal-ebola-outbreak-congo-urgent-cross-border-meeting-called?utm_source=rss_feed"
 },
 {
  "as_of": "2026-05-15",
  "outbreak": true,
  "metric": "deaths",
  "value": 65,
  "geography": "subnational",
  "count_type": "cumulative",
  "date": "2026-05-15",
  "source": "South China Morning Post",
  "url": "https://www.scmp.com/news/world/africa/article/3353735/africa-confirms-fatal-ebola-outbreak-congo-urgent-cross-border-meeting-called?utm_source=rss_feed"
 },
 {
  "as_of": null,
  "outbreak": true,
  "metric": "suspected_cases",
  "value": 900,
  "geography": "unclear",
  "count_type": "unclear",
  "date": "2026-05-29",
  "source": "PBS NewsHour World",
  "url": "https://www.pbs.org/newshour/show/kenyan-court-blocks-u-s-plan-to-open-ebola-quarantine-center-to-treat-americansebola-outbreak"
 },
 {
  "as_of": null,
  "outbreak": true,
  "metric": "total_cases",
  "value": 3000,
  "geography": "national_drc",
  "count_type": "cumulative",
  "date": "2026-07-26",
  "source": "Google News - DR Congo (en)",
  "url": "https://news.google.com/rss/articles/CBMipAFBVV95cUxPTFNYWVA4QTF5ZXJtbXI5TjFhMktNalYwai15ZTNSTGRod3luM2Z2LXFGcVNJaGJ3ekl0MHdFbmRmVmExM09ra0VQVG1nNzRJSEFaU05NT1B1THY4NG13QlBaMmhqVG1kdVh0ZE5ENXVucWg3dHRJYzk1YjJJVTYxSHR4Z3hBdnA4S2pUWG1QYXBvc2k4RHlNaENyTld0bm1IbWpiLQ?oc=5"
 },
 {
  "as_of": null,
  "outbreak": true,
  "metric": "total_cases",
  "value": 2400,
  "geography": "national_drc",
  "count_type": "cumulative",
  "date": "2026-07-22",
  "source": "Google News - DR Congo (en)",
  "url": "https://news.google.com/rss/articles/CBMisAFBVV95cUxNM1h2eWs2UVJ2Tk13dDJ6cGFTd1lJTEM0QXNBc0U3Q1lzQVBQTllpVFZIT1Q1TVNnQ2dDQ1Q4ZDUyOHJfb0JVMkg0MmFNV0xZZlpzVTB1VEtkNkFpV1U2UlV2TVlOR29lRG9IX1N6S01pNEJILWJUQU5ibHRHeE4yTTFGSzNOY1paZTN6V1ROYjNpLWllNDQyc1FoVmJfOTNYWV9tQUpfMjNPYnhfRUFHRg?oc=5"
 },
 {
  "as_of": "2026-07-26",
  "outbreak": true,
  "metric": "confirmed_cases",
  "value": 3262,
  "geography": "national_drc",
  "count_type": "cumulative",
  "date": "2026-07-28",
  "source": "Politico.cd",
  "url": "https://beto.cd/ebola-en-rdc-3-262-cas-et-1-437-deces-confirmes-au-26-juillet-les-cliniques-privees-de-nia-nia-passent-au-service-minimum/"
 },
 {
  "as_of": "2026-07-26",
  "outbreak": true,
  "metric": "deaths",
  "value": 1437,
  "geography": "national_drc",
  "count_type": "cumulative",
  "date": "2026-07-28",
  "source": "Politico.cd",
  "url": "https://beto.cd/ebola-en-rdc-3-262-cas-et-1-437-deces-confirmes-au-26-juillet-les-cliniques-privees-de-nia-nia-passent-au-service-minimum/"
 },
 {
  "as_of": null,
  "outbreak": true,
  "metric": "health_worker_cases",
  "value": 123,
  "geography": "subnational",
  "count_type": "cumulative",
  "date": "2026-07-28",
  "source": "Politico.cd",
  "url": "https://beto.cd/ebola-en-rdc-3-262-cas-et-1-437-deces-confirmes-au-26-juillet-les-cliniques-privees-de-nia-nia-passent-au-service-minimum/"
 },
 {
  "as_of": null,
  "outbreak": true,
  "metric": "health_worker_cases",
  "value": 37,
  "geography": "subnational",
  "count_type": "cumulative",
  "date": "2026-07-28",
  "source": "Politico.cd",
  "url": "https://beto.cd/ebola-en-rdc-3-262-cas-et-1-437-deces-confirmes-au-26-juillet-les-cliniques-privees-de-nia-nia-passent-au-service-minimum/"
 },
 {
  "metric": "total_cases",
  "outbreak": true,
  "count_type": "unclear",
  "value": 4000,
  "geography": "national_drc",
  "as_of": "2026-08-06",
  "date": "2026-08-06",
  "source": "Google News - DR Congo (en)",
  "url": "https://news.google.com/rss/articles/CBMiZkFVX3lxTFBBXzlsSF9SNHRpdXlxaTVRdEhhZlpCXzF2TGVoMk9SaHRQZ3pLUUp4LUZLejBUOUtlY3pTazBTLV9kWHZXRmR5dVhpdWR4UUo0Y2pXM0VHcXZjSlhUVXV0LWN4SHp6UdIBXEFVX3lxTE9sZG5XQ3hTcXNPZUowbHlJVFdpb3UtUzdxM3NwZU1ieFlPYXRlWTVRMFQzcnF4dmlScWtjTVE2NFBiNE9yRFI2Y3BBOFFsbkh5LW9TSURKVnhuNmdw?oc=5"
 },
 {
  "as_of": null,
  "outbreak": true,
  "metric": "deaths",
  "value": 600,
  "geography": "national_drc",
  "count_type": "cumulative",
  "date": "2026-07-09",
  "source": "Google News - RDC (fr)",
  "url": "https://news.google.com/rss/articles/CBMi5gFBVV95cUxQNFo3OC1PU3d2UWVQTmFZRnlfQzZicXNlY1l2QVp1QTJNdGhGRTFiTGd2MENYbFA5MTY2MHBHSThrSFQyUXZVMzdBbnEtLXY4Y3NXeDY4OXRsXzhKa2QzeXJ0WUs0UEk1czhrdFR5dnQtSFZ6bUxobGdUTEVRcnBlb0RZaUdNVVpRR2luRzZ4Qm0ycHVJTzIyRGZnLXQwb1J4d1FmRUxxamx4MnV4aWI2ajNmaDJDTDlRaEhWZ3VmODJzSUhrSTZHREJneGVKbVRmQTNET1dhYjE1b1FFRmJ0ckQ4MExGQQ?oc=5"
 },
 {
  "as_of": "2026-08-02",
  "outbreak": true,
  "metric": "deaths",
  "value": 1587,
  "geography": "national_drc",
  "count_type": "cumulative",
  "date": "2026-08-02",
  "source": "Google News - DR Congo (en)",
  "url": "https://news.google.com/rss/articles/CBMid0FVX3lxTE0tSlExWkxuX0lLMG1EanBMbzRhcEVmemh0Rl9WUVB2Zm1keHpfR3lxS2w0enZYVmZuVFhYV2dmRi1QYWZaa3cxbjVxVUkyeExZem40TzJJM01JU0w4RFc0Y0dwQkh3SE4zTk1hSW5qUGFYNG1lemtn?oc=5"
 },
 {
  "as_of": "2026-07-31",
  "outbreak": false,
  "metric": "deaths",
  "value": 3124,
  "geography": "national_drc",
  "count_type": "cumulative",
  "date": "2026-08-01",
  "source": "Politico.cd",
  "url": "https://beto.cd/cholera-rdc-3124-morts-seize-provinces-quatre-decomptes-officiels/"
 },
 {
  "metric": "total_cases",
  "as_of": "2026-08-06",
  "outbreak": true,
  "count_type": "cumulative",
  "geography": "national_drc",
  "value": 4000,
  "date": "2026-08-06",
  "source": "Google News - DR Congo (en)",
  "url": "https://news.google.com/rss/articles/CBMikgFBVV95cUxNUm4zSVc0ajFiMkdVQk5SaHliaHg4OGNnYk9kZl9BUnhEZ1ItZHdmY3NIUnhSYzlQMG5RbWpLa0JsbkNhQmxjUFVLMUk4QUtxX2FIeDdZOWFGWVl6WEQ0RGFobzdyZHhQVnRZZmw3aHpWZkYza2lZdjFYaUUxcUJ0dWNLTGtoczRiMUY5bi0yZlJJdw?oc=5"
 },
 {
  "metric": "recovered",
  "as_of": null,
  "count_type": "unclear",
  "value": 6,
  "geography": "subnational",
  "outbreak": true,
  "date": "2026-08-12",
  "source": "Google News - RDC (fr)",
  "url": "https://news.google.com/rss/articles/CBMimgFBVV95cUxNcnNIMXk5eEtFM0QzZjIyVlpzMU5hX2sxSXR6X2ZnWURjMUdwSWdxc19XWkZ0OUsyRG1wbWdXRXdaZ3JVUkp1SXRFcVBYR2Izb3dvYzJTYVNhcHhwQkNCSVljdWdWSl91cXJKV194VnU3bWIwS0RnaGxfUkJXaU95SWtBNmc3amw5U3VCMzFfQmpPNzJkRGJQdWZB?oc=5"
 },
 {
  "as_of": "2026-07-23",
  "metric": "deaths",
  "outbreak": true,
  "geography": "national_drc",
  "count_type": "cumulative",
  "value": 1000,
  "date": "2026-07-23",
  "source": "Google News - DR Congo (en)",
  "url": "2026-07-23T13:06:43#8362121246a5"
 },
 {
  "as_of": null,
  "outbreak": true,
  "metric": "deaths",
  "value": 131,
  "geography": "national_drc",
  "count_type": "cumulative",
  "date": "2026-05-19",
  "source": "BBC Arabic",
  "url": "https://www.bbc.com/arabic/articles/cx21ggl0przo?at_medium=RSS&at_campaign=rss"
 },
 {
  "as_of": null,
  "outbreak": true,
  "metric": "deaths",
  "value": 30,
  "geography": "subnational",
  "count_type": "cumulative",
  "date": "2026-06-20",
  "source": "Dawn Pakistan",
  "url": "https://www.dawn.com/news/2009502/dozens-of-deaths-at-congo-camp-suggest-ebola-could-be-spreading-fast"
 },
 {
  "as_of": "2026-07-11",
  "outbreak": true,
  "metric": "deaths",
  "value": 648,
  "geography": "national_drc",
  "count_type": "cumulative",
  "date": "2026-07-11",
  "source": "Google News - DR Congo (en)",
  "url": "https://news.google.com/rss/articles/CBMioAFBVV95cUxOVldhV2JLRWdkUGVHRjBqS3ZSby1RRGllLXFGNEgtZ0FvTGZibVlkLUd4ZWhSQTZIcm1ESEJXV1ZvYmIyWkZtclFzZTl2VUdJTHFLTTYzNzh3eFpzaXRFV0xJU08zODhsbkNvRXhqQlVab01SWmpkV0xDeTFGNHpLV2hyeEVqZlhXaXIwUzhpb2hralBZNXZITnpnUmRfU0dH?oc=5"
 },
 {
  "as_of": "2026-07-11",
  "outbreak": true,
  "metric": "confirmed_cases",
  "value": 1800,
  "geography": "national_drc",
  "count_type": "cumulative",
  "date": "2026-07-11",
  "source": "Google News - DR Congo (en)",
  "url": "https://news.google.com/rss/articles/CBMioAFBVV95cUxOVldhV2JLRWdkUGVHRjBqS3ZSby1RRGllLXFGNEgtZ0FvTGZibVlkLUd4ZWhSQTZIcm1ESEJXV1ZvYmIyWkZtclFzZTl2VUdJTHFLTTYzNzh3eFpzaXRFV0xJU08zODhsbkNvRXhqQlVab01SWmpkV0xDeTFGNHpLV2hyeEVqZlhXaXIwUzhpb2hralBZNXZITnpnUmRfU0dH?oc=5"
 },
 {
  "as_of": "2026-07-29",
  "outbreak": true,
  "metric": "confirmed_cases",
  "value": 3360,
  "geography": "cross_border_total",
  "count_type": "cumulative",
  "date": "2026-07-29",
  "source": "Google News - RDC (fr)",
  "url": "https://news.google.com/rss/articles/CBMipAFBVV95cUxPUG5oRHBaR1N6YlUyYXBDcnNpTVRkRzU3aVpsV1JlTU9HeHFKZlpyRS1BdV9jUEp2TWt1MnA1d3lYU09SaEZtcWVhUGQtWjZEeTZVczhEY0RqeklGbzJsSFAydmZwWnEyeUt4MFVfZnRFVV9iVUpzZ0hDUE1NZDlUNDNUQThDM2xvRlp1WENuc1NycGJOUVh4Q2lwemUwa3JIRFptbQ?oc=5"
 },
 {
  "as_of": "2026-07-29",
  "outbreak": true,
  "metric": "deaths",
  "value": 1487,
  "geography": "cross_border_total",
  "count_type": "cumulative",
  "date": "2026-07-29",
  "source": "Google News - RDC (fr)",
  "url": "https://news.google.com/rss/articles/CBMipAFBVV95cUxPUG5oRHBaR1N6YlUyYXBDcnNpTVRkRzU3aVpsV1JlTU9HeHFKZlpyRS1BdV9jUEp2TWt1MnA1d3lYU09SaEZtcWVhUGQtWjZEeTZVczhEY0RqeklGbzJsSFAydmZwWnEyeUt4MFVfZnRFVV9iVUpzZ0hDUE1NZDlUNDNUQThDM2xvRlp1WENuc1NycGJOUVh4Q2lwemUwa3JIRFptbQ?oc=5"
 },
 {
  "geography": "national_drc",
  "value": 2344,
  "count_type": "cumulative",
  "as_of": "2026-07-18",
  "metric": "total_cases",
  "outbreak": true,
  "date": "2026-07-21",
  "source": "Politico.cd",
  "url": "2026-07-21T14:01:49#3432500c1e70"
 },
 {
  "value": 930,
  "as_of": "2026-07-18",
  "count_type": "cumulative",
  "metric": "deaths",
  "geography": "national_drc",
  "outbreak": true,
  "date": "2026-07-21",
  "source": "Politico.cd",
  "url": "2026-07-21T14:01:49#3432500c1e70"
 },
 {
  "as_of": "2026-07-06",
  "outbreak": true,
  "metric": "deaths",
  "value": 506,
  "geography": "national_drc",
  "count_type": "cumulative",
  "date": "2026-07-06",
  "source": "Google News - RDC (fr)",
  "url": "https://news.google.com/rss/articles/CBMiiAFBVV95cUxNZTJpa2ZUc21rR05NdVVwUi1lY293UUJxT1lpYXhaVkhTc2JBZ1ctcTNBUkxvRl9CdnlkYWxOYllyV3J2NExLYlVLbk1LakduZDdfVTRPcTIxVkI0aHZ6WGYwNkpWbjd1RmpNRHVEcE13cTAzMXZXZlZpS2Z5V2hURmVUclJVWk9u?oc=5"
 },
 {
  "as_of": "2026-07-09",
  "outbreak": true,
  "metric": "deaths",
  "value": 600,
  "geography": "national_drc",
  "count_type": "cumulative",
  "date": "2026-07-09",
  "source": "Google News - DR Congo (en)",
  "url": "https://news.google.com/rss/articles/CBMilwFBVV95cUxPSkZfTzZUckNuQzdjVl83WkFLSHY4NF9JbHpSWU1oZkVCNUdOLUhnWU9VLXlSM1A0d1Q3VGItR0hELWxtNFZxb1lXMmxROWY3Wl9kRnVoWjA2Q2xndkt1T2RobWUxTE1xaDNPN0lQbHEyeUZoT3JRb041ZlQxVzI5Zm5teEpvQVFCQW9OdHFwZlZMS2VxRUs4?oc=5"
 },
 {
  "as_of": null,
  "outbreak": true,
  "metric": "suspected_cases",
  "value": 500,
  "geography": "national_drc",
  "count_type": "cumulative",
  "date": "2026-05-20",
  "source": "NPR World",
  "url": "https://www.npr.org/2026/05/20/g-s1-122971/who-chief-concerned-over-scale-and-speed-of-ebola-outbreak"
 },
 {
  "as_of": null,
  "outbreak": true,
  "metric": "suspected_cases",
  "value": 134,
  "geography": "national_drc",
  "count_type": "cumulative",
  "date": "2026-05-20",
  "source": "NPR World",
  "url": "https://www.npr.org/2026/05/20/g-s1-122971/who-chief-concerned-over-scale-and-speed-of-ebola-outbreak"
 },
 {
  "as_of": null,
  "outbreak": true,
  "metric": "recovered",
  "value": 10,
  "geography": "unclear",
  "count_type": "unclear",
  "date": "2026-07-08",
  "source": "Le Monde International",
  "url": "https://www.lemonde.fr/afrique/article/2026/07/08/les-femmes-enceintes-et-leurs-bebes-particulierement-vulnerables-face-a-l-epidemie-d-ebola-dans-l-est-de-la-rdc_6721877_3212.html"
 },
 {
  "as_of": null,
  "outbreak": true,
  "metric": "deaths",
  "value": 400,
  "geography": "national_drc",
  "count_type": "cumulative",
  "date": "2026-07-02",
  "source": "Google News - DR Congo (en)",
  "url": "https://news.google.com/rss/articles/CBMi1wFBVV95cUxNTFBuUmp2d25RcW1vZW5zdmxyUHJEVUhjZTJrdDlrQ1pLb2ZKZTlrNFg3SjlnUy1rdTV1RzdIazd6b1FiYnVkUHJtNXc5ZG9zNTdLWG9Rbm9qanIyd0pTcGRjVDljUERqMEktM1ozTjVkdVNNUUVjQlc0VVZkcE5lZ0FsSWFxR2xNMGx4ZHIxUDFGT0NTV1dDdmhBOFh1WWZFbXlyT1dlRWhDeHJuNURwTGRKdVM5VGRIRmRfM0dGaFRSUW96TVkzazB3UERSUllnZlNPOTV5d9IB1wFBVV95cUxNTFBuUmp2d25RcW1vZW5zdmxyUHJEVUhjZTJrdDlrQ1pLb2ZKZTlrNFg3SjlnUy1rdTV1RzdIazd6b1FiYnVkUHJtNXc5ZG9zNTdLWG9Rbm9qanIyd0pTcGRjVDljUERqMEktM1ozTjVkdVNNUUVjQlc0VVZkcE5lZ0FsSWFxR2xNMGx4ZHIxUDFGT0NTV1dDdmhBOFh1WWZFbXlyT1dlRWhDeHJuNURwTGRKdVM5VGRIRmRfM0dGaFRSUW96TVkzazB3UERSUllnZlNPOTV5dw?oc=5"
 },
 {
  "as_of": "2026-08-05",
  "outbreak": true,
  "metric": "deaths",
  "value": 1707,
  "geography": "subnational",
  "count_type": "cumulative",
  "date": "2026-08-05",
  "source": "The Hill",
  "url": "https://thehill.com/policy/healthcare/6009286-ebola-deaths-top-1700-in-eastern-congo/"
 },
 {
  "as_of": "2026-08-05",
  "outbreak": true,
  "metric": "total_cases",
  "value": 3802,
  "geography": "subnational",
  "count_type": "cumulative",
  "date": "2026-08-05",
  "source": "The Hill",
  "url": "https://thehill.com/policy/healthcare/6009286-ebola-deaths-top-1700-in-eastern-congo/"
 },
 {
  "as_of": "2026-06-07",
  "outbreak": true,
  "metric": "confirmed_cases",
  "value": 452,
  "geography": "national_drc",
  "count_type": "cumulative",
  "date": "2026-06-07",
  "source": "The Hindu",
  "url": "https://www.thehindu.com/news/international/nearly-500-confirmed-cases-in-central-africa-ebola-outbreak-who/article71070867.ece"
 },
 {
  "as_of": "2026-06-07",
  "outbreak": true,
  "metric": "deaths",
  "value": 82,
  "geography": "national_drc",
  "count_type": "cumulative",
  "date": "2026-06-07",
  "source": "The Hindu",
  "url": "https://www.thehindu.com/news/international/nearly-500-confirmed-cases-in-central-africa-ebola-outbreak-who/article71070867.ece"
 },
 {
  "as_of": null,
  "outbreak": true,
  "metric": "total_cases",
  "value": 82,
  "geography": "national_drc",
  "count_type": "cumulative",
  "date": "2026-05-22",
  "source": "South China Morning Post",
  "url": "https://www.scmp.com/news/world/africa/article/3354571/who-raises-risk-assessment-congos-ebola-outbreak-spreads-rapidly?utm_source=rss_feed"
 },
 {
  "outbreak": true,
  "geography": "national_drc",
  "metric": "confirmed_cases",
  "as_of": "2026-07-27",
  "count_type": "cumulative",
  "value": 3200,
  "date": "2026-07-27",
  "source": "Google News - DR Congo (en)",
  "url": "2026-07-27T20:24:14#72f7a31f21e2"
 },
 {
  "value": 1405,
  "metric": "deaths",
  "geography": "national_drc",
  "as_of": "2026-07-27",
  "count_type": "cumulative",
  "outbreak": true,
  "date": "2026-07-27",
  "source": "Google News - DR Congo (en)",
  "url": "2026-07-27T20:24:14#72f7a31f21e2"
 },
 {
  "metric": "deaths",
  "value": 1000,
  "count_type": "cumulative",
  "geography": "cross_border_total",
  "as_of": "2026-07-22",
  "outbreak": true,
  "date": "2026-07-22",
  "source": "Africanews",
  "url": "2026-07-22T16:02:34#8173f8f17f97"
 },
 {
  "count_type": "cumulative",
  "metric": "total_cases",
  "value": 2473,
  "geography": "national_drc",
  "as_of": "2026-07-21",
  "outbreak": true,
  "date": "2026-07-22",
  "source": "Africanews",
  "url": "2026-07-22T16:02:34#8173f8f17f97"
 },
 {
  "geography": "national_drc",
  "metric": "confirmed_cases",
  "as_of": null,
  "outbreak": true,
  "count_type": "cumulative",
  "value": 5500,
  "date": "2026-08-25",
  "source": "Google News - DR Congo (en)",
  "url": "https://news.google.com/rss/articles/CBMilAFBVV95cUxOdWFoMENHeW40WFRBZVdRTFdfRnZBOUdOc29lUUROWlFYTHVZNjFWay1sUVBVSDJMOERmVG4xTDRLTHFWclQta0Fkd0FaRnFNLXpLajl1Q0VVSTNKdm9FdXg2Nk5aQk5EWUhGbjlQUE05T2FTYmxWa0xWQVhoNVJaRldXYXJMbnUwYVFlQUxiS3VoOWJU?oc=5"
 },
 {
  "as_of": "2026-07-12",
  "outbreak": true,
  "metric": "total_cases",
  "value": 1800,
  "geography": "national_drc",
  "count_type": "cumulative",
  "date": "2026-07-12",
  "source": "Google News - DR Congo (en)",
  "url": "https://news.google.com/rss/articles/CBMitwFBVV95cUxQT21sdjBfcTlEYTNDMEhreTZsdDQ0LTF3ejc0RFVkcEJESnMtdHVta2tydU9SVGhiYnNabFk3N0ZLUUtuS0hRb0NYOGFRN09QdmdYRWR3akhuLWRqdWlWUFhETEs5dXExdV9jcEJzLTYybzhzRTRqQ3ZWQjZENHNvOW01OEpUMjd6S0ZsdW5Zdi15WGd2RlVITF9hN1JKOGVkUkt3RGI4LXQ2RC1ISFQ0YUxnXzU2eDA?oc=5"
 },
 {
  "as_of": null,
  "outbreak": true,
  "metric": "deaths",
  "value": 2325,
  "count_type": "cumulative",
  "geography": "national_drc",
  "date": "2026-08-16",
  "source": "Google News - DR Congo (en)",
  "url": "https://news.google.com/rss/articles/CBMibkFVX3lxTE8xaDNzZ09LMTRJWDdMYnNDUlhROFBSYmRrQ3RHeGt5Z0o4T0M3ZHpuQVg5TFlNNU5MY0JrdjB1LVZvLXNwWWRKUy1JdldTTmpvOG44cjYzVXB2VHBWSlhGeE9yOFFwS04xcW5Kb2dR?oc=5"
 },
 {
  "outbreak": true,
  "as_of": null,
  "metric": "deaths",
  "count_type": "cumulative",
  "value": 1000,
  "geography": "national_drc",
  "date": "2026-07-25",
  "source": "Africanews",
  "url": "2026-07-25T06:36:56#8cfc9d52a86e"
 },
 {
  "as_of": "2026-07-28",
  "outbreak": true,
  "metric": "total_cases",
  "value": 3200,
  "geography": "national_drc",
  "count_type": "cumulative",
  "date": "2026-07-28",
  "source": "Google News - RDC (fr)",
  "url": "https://news.google.com/rss/articles/CBMilwFBVV95cUxNV1FxaDA1UTc2Z0FiaWxUb2Vldkpab0dyM2hzSXo1NkxHZmJCZVlIWXpfbVVMelhmR2ttWF84dEpiSEx2VXQ5Y2U5NE1wVGY5YWszRkJSWWFObmdNLUhUdmc0WkdrVHp2QmZ5eG5uQ0pEU0l5a1ZKX2RIa2ItYnY5SnoyODJrd01fSnFUa0FpSy1ZcWNFRE1j?oc=5"
 },
 {
  "as_of": "2026-07-27",
  "value": 1400,
  "metric": "deaths",
  "count_type": "cumulative",
  "geography": "national_drc",
  "outbreak": true,
  "date": "2026-07-27",
  "source": "Google News - DR Congo (en)",
  "url": "2026-07-27T06:12:11#f1ce611b65ec"
 },
 {
  "outbreak": true,
  "metric": "deaths",
  "count_type": "cumulative",
  "geography": "cross_border_total",
  "as_of": "2026-07-22",
  "value": 1000,
  "date": "2026-07-22",
  "source": "Google News - RDC (fr)",
  "url": "2026-07-22T11:41:16#a9cc0bb227e4"
 },
 {
  "as_of": "2026-07-23",
  "outbreak": true,
  "value": 1000,
  "count_type": "cumulative",
  "metric": "deaths",
  "geography": "national_drc",
  "date": "2026-07-23",
  "source": "Google News - DR Congo (en)",
  "url": "2026-07-23T17:38:39#e636935e25d3"
 },
 {
  "as_of": "2026-05-16",
  "outbreak": true,
  "metric": "suspected_cases",
  "value": 246,
  "geography": "national_drc",
  "count_type": "cumulative",
  "date": "2026-05-16",
  "source": "France24",
  "url": "https://www.france24.com/en/africa/20260516-no-vaccine-for-new-highly-lethal-ebola-outbreak-dr-congo-warns-as-death-toll-hits-80"
 },
 {
  "as_of": "2026-05-16",
  "outbreak": true,
  "metric": "deaths",
  "value": 80,
  "geography": "national_drc",
  "count_type": "cumulative",
  "date": "2026-05-16",
  "source": "France24",
  "url": "https://www.france24.com/en/africa/20260516-no-vaccine-for-new-highly-lethal-ebola-outbreak-dr-congo-warns-as-death-toll-hits-80"
 },
 {
  "as_of": "2026-06-06",
  "outbreak": true,
  "metric": "confirmed_cases",
  "value": 452,
  "geography": "national_drc",
  "count_type": "cumulative",
  "date": "2026-06-06",
  "source": "South China Morning Post",
  "url": "https://www.scmp.com/news/world/africa/article/3356212/who-warns-nearly-500-confirmed-ebola-cases-central-africa-outbreak?utm_source=rss_feed"
 },
 {
  "as_of": "2026-06-06",
  "outbreak": true,
  "metric": "deaths",
  "value": 82,
  "geography": "national_drc",
  "count_type": "cumulative",
  "date": "2026-06-06",
  "source": "South China Morning Post",
  "url": "https://www.scmp.com/news/world/africa/article/3356212/who-warns-nearly-500-confirmed-ebola-cases-central-africa-outbreak?utm_source=rss_feed"
 },
 {
  "as_of": "2026-06-06",
  "outbreak": true,
  "metric": "confirmed_cases",
  "value": 19,
  "geography": "national_uganda",
  "count_type": "cumulative",
  "date": "2026-06-06",
  "source": "South China Morning Post",
  "url": "https://www.scmp.com/news/world/africa/article/3356212/who-warns-nearly-500-confirmed-ebola-cases-central-africa-outbreak?utm_source=rss_feed"
 },
 {
  "as_of": "2026-06-06",
  "outbreak": true,
  "metric": "deaths",
  "value": 2,
  "geography": "national_uganda",
  "count_type": "cumulative",
  "date": "2026-06-06",
  "source": "South China Morning Post",
  "url": "https://www.scmp.com/news/world/africa/article/3356212/who-warns-nearly-500-confirmed-ebola-cases-central-africa-outbreak?utm_source=rss_feed"
 },
 {
  "as_of": "2026-07-24",
  "outbreak": true,
  "metric": "confirmed_cases",
  "value": 3000,
  "geography": "national_drc",
  "count_type": "cumulative",
  "date": "2026-07-24",
  "source": "Google News - DR Congo (en)",
  "url": "https://news.google.com/rss/articles/CBMiogFBVV95cUxOU01Db3J1bHlmN19iWDVweXl2YjJmTExnV2pTQVoxbHlZS04ySTZEMHBlN2tUSHhRTzNyV0VUcnpDUENpdVR5NkNESlVFc2tGT1JQNGZWaHFFMVlpYnE5Um5ycTlWQWE3Tzc3cExiMWZQV0tLeHU2X1dVWTM2TUdDYmZfRk5lVlZHVjZBbXpKU3NxSUtUQlQ2LUhJc2tVM2JCTGc?oc=5"
 },
 {
  "count_type": "new",
  "metric": "confirmed_cases",
  "value": 1000,
  "as_of": null,
  "outbreak": true,
  "geography": "national_drc",
  "date": "2026-07-27",
  "source": "France24 Arabic",
  "url": "2026-07-27T07:00:32#0c5a92891094"
 },
 {
  "value": 3000,
  "outbreak": true,
  "metric": "total_cases",
  "as_of": null,
  "geography": "national_drc",
  "count_type": "cumulative",
  "date": "2026-07-27",
  "source": "France24 Arabic",
  "url": "2026-07-27T07:00:32#0c5a92891094"
 },
 {
  "metric": "deaths",
  "count_type": "cumulative",
  "geography": "national_drc",
  "as_of": null,
  "outbreak": true,
  "value": 1354,
  "date": "2026-07-27",
  "source": "France24 Arabic",
  "url": "2026-07-27T07:00:32#0c5a92891094"
 },
 {
  "as_of": null,
  "outbreak": true,
  "metric": "deaths",
  "value": 1700,
  "geography": "national_drc",
  "count_type": "cumulative",
  "date": "2026-08-05",
  "source": "Africanews",
  "url": "http://www.africanews.com/2026/08/05/drc-africa-cdc-sounds-alarm-as-congo-ebola-outbreak-turns-deadliest-yet/"
 },
 {
  "count_type": "cumulative",
  "metric": "confirmed_cases",
  "value": 2073,
  "geography": "national_drc",
  "as_of": "2026-07-17",
  "outbreak": true,
  "date": "2026-07-17",
  "source": "France24 French",
  "url": "2026-07-17T10:01:13#7adb873f9bc2"
 },
 {
  "as_of": "2026-07-17",
  "outbreak": true,
  "metric": "deaths",
  "value": 796,
  "count_type": "cumulative",
  "geography": "national_drc",
  "date": "2026-07-17",
  "source": "France24 French",
  "url": "2026-07-17T10:01:13#7adb873f9bc2"
 },
 {
  "value": 930,
  "geography": "national_drc",
  "metric": "deaths",
  "as_of": null,
  "outbreak": true,
  "count_type": "cumulative",
  "date": "2026-07-20",
  "source": "Google News - RDC (fr)",
  "url": "2026-07-20T09:44:12#121f37a7ac14"
 },
 {
  "count_type": "cumulative",
  "metric": "confirmed_cases",
  "outbreak": true,
  "value": 2000,
  "geography": "national_drc",
  "as_of": null,
  "date": "2026-07-20",
  "source": "Google News - RDC (fr)",
  "url": "2026-07-20T09:44:12#121f37a7ac14"
 },
 {
  "as_of": null,
  "outbreak": true,
  "metric": "deaths",
  "value": 1500,
  "geography": "national_drc",
  "count_type": "cumulative",
  "date": "2026-07-31",
  "source": "NYT World",
  "url": "https://www.nytimes.com/2026/07/30/world/africa/ebola-deaths-record.html"
 },
 {
  "as_of": null,
  "outbreak": true,
  "metric": "deaths",
  "value": 1400,
  "geography": "national_drc",
  "count_type": "cumulative",
  "date": "2026-07-27",
  "source": "Google News - DR Congo (en)",
  "url": "https://news.google.com/rss/articles/CBMihgFBVV95cUxNc0xxaWdRaEQydW5MR2FhdnlhMS1HSjR2cC1RZmNITnlnaVBIc3BzM0FiUUxYYkN4U2JScnZEMkdLc191Rkg3TmtnRUlmRFZ3dk9mWVZSX1FZRzliM2R1aXhCc2Zfc0NtVHk0LW1PbVJTTF9JeFB1TlA1QjF1TmZzWkc5QXlWdw?oc=5"
 },
 {
  "geography": "national_drc",
  "value": 3200,
  "as_of": "2026-07-27",
  "count_type": "cumulative",
  "outbreak": true,
  "metric": "total_cases",
  "date": "2026-07-27",
  "source": "Google News - DR Congo (en)",
  "url": "2026-07-27T10:57:00#e22eff035840"
 },
 {
  "as_of": "2026-06-20",
  "outbreak": true,
  "metric": "confirmed_cases",
  "value": 1003,
  "geography": "national_drc",
  "count_type": "cumulative",
  "date": "2026-06-22",
  "source": "The Hill",
  "url": "https://thehill.com/policy/healthcare/5934325-ebola-outbreak-congo/"
 },
 {
  "as_of": "2026-06-20",
  "outbreak": true,
  "metric": "deaths",
  "value": 254,
  "geography": "national_drc",
  "count_type": "cumulative",
  "date": "2026-06-22",
  "source": "The Hill",
  "url": "https://thehill.com/policy/healthcare/5934325-ebola-outbreak-congo/"
 },
 {
  "as_of": "2026-07-20",
  "outbreak": true,
  "metric": "deaths",
  "value": 930,
  "geography": "national_drc",
  "count_type": "cumulative",
  "date": "2026-07-20",
  "source": "Google News - DR Congo (en)",
  "url": "https://news.google.com/rss/articles/CBMinwFBVV95cUxNTGpxbzRUR0laSW5oMUNNUDhEVEo4Y2pZbTNINHpFQ1MxLTFHa2lhdXBZQXJEWmNlYWZQeXY2SEtaQnE5UDUxYmI2Y2lTUTZNYmhQbklTUVhhYnQ1ZFJwSkF4eGNLalJvRVVUSHAyTWlSbWFfTnpNMkNTcjFzcC1rU2cxVlJtdGFmY3RCWExpLWZfY1VEYm16RExBcjJHeTA?oc=5"
 },
 {
  "outbreak": true,
  "count_type": "unclear",
  "metric": "vaccinated",
  "value": 70000,
  "geography": "national_drc",
  "as_of": null,
  "date": "2026-08-20",
  "source": "Google News - DR Congo (en)",
  "url": "https://news.google.com/rss/articles/CBMirAFBVV95cUxNSlRNajFEVXRpR2tURkRpZkhTSU1hdldhS0h4YTgzQTFXZUR0N1B3Q3RvNGdQY2ZmVG5PQzBXSGZTc3pJN1VqSXNzSzhhc3ZTYkNSTkh3THB5bXFmWVllbXVEVnpEbGc5WUdnTlF5Q2V5UDd1VmtyWHkzeWtWVzRNV1dQRFlITFpMNmNyRXhRX2F6a3VSQjYwdkkzSHRmTFk2VGt5MzFzVzlpczJs0gGsAUFVX3lxTE1KVE1qMURVdGlHa1RGRGlmSFNJTWF2V2FLSHhhODNBMVdlRHQ3UHdDdG80Z1BjZmZUbk9DMFdIZlNzekk3VWpJc3NLOGFzdlNiQ1JOSHdMcHltcWZZWWVtdURWekRsZzlZR2dOUXlDZXlQN3VWa3JYeTN5a1ZXNE1XV1BEWUhMWkw2Y3JFeFFfYXprdVJCNjB2STNIdGZMWTZUa3kzMXNXOWlzMmw?oc=5"
 },
 {
  "as_of": "2026-07-26",
  "outbreak": true,
  "metric": "confirmed_cases",
  "value": 3075,
  "geography": "national_drc",
  "count_type": "cumulative",
  "date": "2026-07-26",
  "source": "Google News - DR Congo (en)",
  "url": "https://news.google.com/rss/articles/CBMitAFBVV95cUxPUjdhTTdhTGZGRG9DdjZyZmtyUjlfemljQmI1WmpxTXk1anFNeUdYNFR4clN5RHRkamZQVEVoblhVSEMwanRWczVvel9CeGVhQWJST21ES2NKSFBwRHZWZ21OY2dHalJGZUFwem1iQUFQR3ZjLW1LZjhiM0VmRk41WVhod3BjQzNmUUFhMVdPUDZMYU9NOUo3RXR0Y2psV0drYnNvOWNObWtwYktiQlU1Nm1lRTY?oc=5"
 },
 {
  "as_of": "2026-07-06",
  "outbreak": true,
  "metric": "confirmed_cases",
  "value": 82,
  "geography": "national_drc",
  "count_type": "cumulative",
  "date": "2026-07-06",
  "source": "Google News - DR Congo (en)",
  "url": "https://news.google.com/rss/articles/CBMi3wFBVV95cUxQeDZ0RlhDOVBOajNxVENPdU1sdll4V3BVXzU0YURoRTQ4TUZ6eEowVUVjWXcwRjRBS1AxUUttUy05VUVHYXZhbVgxWkxzRjZ2Vzc5SERPUmNQVVlDRXFPdFFXZDhlLXE1Z0JhTFUwVmJlMkRFdzRNaXFtb3ZSNDY1eGxORFRabTVISGVVU0tUWXBmWU1xUXFmSy1sa2VlQlZVSE1DRTFlZjgyd3BTWWRYMXRoNEY3Mm1QcjBhSjQ1U0gzLUZZcHotcHZzWDVaNHFGZ1J6QzJ4R0dXSWdZMHc4?oc=5"
 },
 {
  "as_of": null,
  "outbreak": true,
  "metric": "deaths",
  "value": 400,
  "geography": "national_drc",
  "count_type": "cumulative",
  "date": "2026-07-02",
  "source": "Google News - DR Congo (en)",
  "url": "https://news.google.com/rss/articles/CBMikAFBVV95cUxNYWpHbk9rVVYzZUVMdFRaRUYteVNLTXdLbzZEV2RCV2VlcVI3R3lSeTdBWGw2bEZOd21rdFdBZzAyREFFWG1SUGVJT01ELVlROEZNUVFBZmdJaV9xOW1QX1BraVRWcXJnTUl2MTIxNXFiVEVJWmpDNnJoR0wzcklSSDhuWHpvRjNXampaOXl4UFY?oc=5"
 },
 {
  "as_of": null,
  "outbreak": true,
  "metric": "confirmed_cases",
  "value": 3200,
  "geography": "national_drc",
  "count_type": "cumulative",
  "date": "2026-07-28",
  "source": "Google News - RDC (fr)",
  "url": "https://news.google.com/rss/articles/CBMiYEFVX3lxTFBJRE5fZG9KNXdKTXZoTEZLa3FlNG1tblZFV1hsSXJMc0ltX0JTenhfOEgtQVBFYmZDZTFUMEJIWWVWaGxnR2pCWVA0QUhUQnBmOXpSeVFVT2pKSjJoa1FfUdIBaEFVX3lxTE1OT0hTOU5ZRGpUTEtDZ3B0TXNOVHlKekM0R1ltOHhjdmJRUjFXdDIyUTJoVDE3dm1jQ3Q0cWJ5U2hJbkNDZkMwOC1vOGVrcWN4U2szRWlUVWh4TUQwV3RHcFRPNGt2bWVH?oc=5"
 },
 {
  "as_of": "2026-07-18",
  "outbreak": true,
  "metric": "confirmed_cases",
  "value": 32,
  "geography": "subnational",
  "count_type": "new",
  "date": "2026-07-18",
  "source": "Actualité.cd",
  "url": "https://actualite.cd/2026/07/18/ituri-32-cas-confirmes-debola-tchomia-en-une-semaine"
 },
 {
  "outbreak": true,
  "count_type": "cumulative",
  "metric": "deaths",
  "value": 600,
  "geography": "national_drc",
  "as_of": "2026-07-17",
  "date": "2026-07-17",
  "source": "Google News - DR Congo (en)",
  "url": "2026-07-17T05:42:20#55274092fe79"
 },
 {
  "as_of": null,
  "outbreak": true,
  "metric": "confirmed_cases",
  "value": 782,
  "geography": "national_drc",
  "count_type": "cumulative",
  "date": "2026-06-30",
  "source": "Google News - RDC (fr)",
  "url": "https://news.google.com/rss/articles/CBMiiwFBVV95cUxPMi1MbnBEVGMxa1lybFNfQmFNQzhKaXdQMXh1bnZRSXVieGdlZlRMdWhVYm9zVTJJc1Y2OTlETTlJc0tDZ092dlhoc3VtYlR1ZXVlV0xtaFVQMksxaTZ2YUJnNTNzZXJCTHdhN3lrZG1yT0kwTlM1S2R1ckhqYjNidEhwT0M3V2laUEFr?oc=5"
 },
 {
  "as_of": null,
  "outbreak": true,
  "metric": "deaths",
  "value": 1000,
  "geography": "national_drc",
  "count_type": "cumulative",
  "date": "2026-07-22",
  "source": "Google News - DR Congo (en)",
  "url": "https://news.google.com/rss/articles/CBMikgFBVV95cUxQSm1qakh0ZWVzb3NrZ2VGMm9rcExuUFJIMk1tY00ySE5tLWlXa3hrQzh5bFVnNVN5cGs2RUVWOXEyTVNuc2o2R0Q1VXJLR0ljeUYwSnNBTm4zaUxWakdRZjRXbWVQdkNCYmV6VGlFUVMtalA3REVvckhybVR5LV9pV3k5WlNhWVo1RmdzMnJZODlIdw?oc=5"
 },
 {
  "metric": "confirmed_cases",
  "count_type": "cumulative",
  "as_of": "2026-07-19",
  "value": 2423,
  "geography": "national_drc",
  "outbreak": true,
  "date": "2026-07-22",
  "source": "AllAfrica Latest",
  "url": "2026-07-22T03:45:33#90feefa93a51"
 },
 {
  "metric": "deaths",
  "as_of": "2026-07-19",
  "outbreak": true,
  "value": 967,
  "count_type": "cumulative",
  "geography": "national_drc",
  "date": "2026-07-22",
  "source": "AllAfrica Latest",
  "url": "2026-07-22T03:45:33#90feefa93a51"
 },
 {
  "value": 469,
  "as_of": "2026-07-19",
  "count_type": "cumulative",
  "metric": "recovered",
  "geography": "national_drc",
  "outbreak": true,
  "date": "2026-07-22",
  "source": "AllAfrica Latest",
  "url": "2026-07-22T03:45:33#90feefa93a51"
 },
 {
  "as_of": null,
  "outbreak": true,
  "metric": "total_cases",
  "value": 20,
  "geography": "national_uganda",
  "count_type": "cumulative",
  "date": "2026-07-29",
  "source": "RFI Afrique",
  "url": "https://www.rfi.fr/fr/afrique/20260729-ebola-l-ouganda-d%C3%A9clare-la-fin-de-l-%C3%A9pid%C3%A9mie-dans-son-pays"
 },
 {
  "as_of": null,
  "outbreak": true,
  "metric": "total_cases",
  "value": 15,
  "geography": "national_uganda",
  "count_type": "cumulative",
  "date": "2026-07-29",
  "source": "RFI Afrique",
  "url": "https://www.rfi.fr/fr/afrique/20260729-ebola-l-ouganda-d%C3%A9clare-la-fin-de-l-%C3%A9pid%C3%A9mie-dans-son-pays"
 },
 {
  "as_of": "2026-07-27",
  "outbreak": true,
  "metric": "total_cases",
  "value": 3200,
  "geography": "national_drc",
  "count_type": "cumulative",
  "date": "2026-07-27",
  "source": "Google News - DR Congo (en)",
  "url": "https://news.google.com/rss/articles/CBMiZ0FVX3lxTFBua1Bad0NfU1lld1poUmhpTE43U3hQalp2bnZ5LXNsV2d4QlFMUEI0YUF1Z1FJLVU2TVM4RjJiQWpTSFJiUzVnNmljRE44YVVqdlVZdXF6ak1hMGZsMmhwRzZMZ29ieTDSAVxBVV95cUxOOEZTMjVSQ2M2M29RclRmTFNTQUY0bmplQjZiSVY2R2ZSWjE3eTZvXzN4RnhWMWg0TXFFU1ZQWlpSS19hOV8xOTQ5S0g0NmJ1UlVyeTliZElTT1NNYg?oc=5"
 },
 {
  "as_of": "2026-07-27",
  "outbreak": true,
  "metric": "deaths",
  "value": 1405,
  "geography": "national_drc",
  "count_type": "cumulative",
  "date": "2026-07-27",
  "source": "Google News - DR Congo (en)",
  "url": "https://news.google.com/rss/articles/CBMiZ0FVX3lxTFBua1Bad0NfU1lld1poUmhpTE43U3hQalp2bnZ5LXNsV2d4QlFMUEI0YUF1Z1FJLVU2TVM4RjJiQWpTSFJiUzVnNmljRE44YVVqdlVZdXF6ak1hMGZsMmhwRzZMZ29ieTDSAVxBVV95cUxOOEZTMjVSQ2M2M29RclRmTFNTQUY0bmplQjZiSVY2R2ZSWjE3eTZvXzN4RnhWMWg0TXFFU1ZQWlpSS19hOV8xOTQ5S0g0NmJ1UlVyeTliZElTT1NNYg?oc=5"
 },
 {
  "as_of": null,
  "outbreak": true,
  "metric": "total_cases",
  "value": 3600,
  "geography": "national_drc",
  "count_type": "cumulative",
  "date": "2026-08-01",
  "source": "Premium Times Nigeria",
  "url": "https://www.premiumtimesng.com/health/health-news/900063-who-raises-alarm-as-dr-congos-ebola-outbreak-surpasses-3600-cases.html"
 },
 {
  "as_of": null,
  "outbreak": true,
  "metric": "total_cases",
  "value": 2000,
  "geography": "national_drc",
  "count_type": "cumulative",
  "date": "2026-07-15",
  "source": "Google News - DR Congo (en)",
  "url": "https://news.google.com/rss/articles/CBMiiwFBVV95cUxOcTVBbmdwRjF6SkppdVV1ZGV5VnBSbkJfVHNzaG9DZjNFUVBtZzNjYThTNWgxems0ZFFmS0hwV2VDbGpaMEY2WUd1azNXYTdVSDdkX0s3cm56U21UN0drQWNWQU1fR0JJOWVRQnpQLXFFZ0RDZTBoQ1hxZlBORTh1TDcwMnRYelJHdWpN?oc=5"
 },
 {
  "as_of": null,
  "outbreak": false,
  "metric": "deaths",
  "value": 34,
  "geography": "subnational",
  "count_type": "cumulative",
  "date": "2026-07-30",
  "source": "Google News - RDC (fr)",
  "url": "https://news.google.com/rss/articles/CBMingFBVV95cUxQdV9EeFZEYWRGSW9hVVF3UHhTcVRtWlZUVHVadk9Ld3VBbGh3LWNKTHFlb0NtaU9xWnVYcUxDM25HX3VjX01qZUo2RXVoV0NJazhuTDhGX050WUJUck9BWU90OXppNlgwX2ZPeHJER1Qxa0xQVklHTFhKVjc5R2J6cXRNeVFDcldZZjdiakFZcGtyYndzUThfVHU2VGxtUQ?oc=5"
 },
 {
  "as_of": "2026-06-09",
  "outbreak": true,
  "metric": "confirmed_cases",
  "value": 600,
  "geography": "national_drc",
  "count_type": "cumulative",
  "date": "2026-06-09",
  "source": "Reuters Top News",
  "url": "https://news.google.com/rss/articles/CBMixwFBVV95cUxPZFV2VExXLUZhMjhGX0E0VG96OUV0Uy10Q2ZRQVRFLWc1UzdReHF3a0hMMDZWc3I5amV0ekVFd2Y2bnNwVzd5Q2o2bk5GZHpXRWsyUm9XZGtyeVRvUmVwR0c0bjRIc1FsXzVEWmtFOE9mSjRrams2YzhGbDNHUzZ3NjBwd3JSTEJydV9TV3hzVTBEMDY0VWI5dEV3UkhHYjVNcGJIbVNEYmJuWEVJUEx1WXNfTXhRVjZ1QmxQNG1sZUIyOThZYm9J?oc=5"
 },
 {
  "as_of": "2026-05-24",
  "outbreak": true,
  "metric": "suspected_cases",
  "value": 904,
  "geography": "national_drc",
  "count_type": "cumulative",
  "date": "2026-05-24",
  "source": "The Guardian World",
  "url": "https://www.theguardian.com/world/2026/may/24/suspected-ebola-cases-congo-health-workers-attacks"
 },
 {
  "as_of": null,
  "outbreak": true,
  "metric": "suspected_cases",
  "value": 900,
  "geography": "national_drc",
  "count_type": "cumulative",
  "date": "2026-05-24",
  "source": "The Guardian World",
  "url": "https://www.theguardian.com/world/2026/may/24/suspected-ebola-cases-congo-health-workers-attacks"
 },
 {
  "as_of": "2026-05-24",
  "outbreak": true,
  "metric": "deaths",
  "value": 119,
  "geography": "national_drc",
  "count_type": "cumulative",
  "date": "2026-05-24",
  "source": "The Guardian World",
  "url": "https://www.theguardian.com/world/2026/may/24/suspected-ebola-cases-congo-health-workers-attacks"
 },
 {
  "count_type": "cumulative",
  "metric": "deaths",
  "as_of": "2026-07-24",
  "geography": "national_drc",
  "outbreak": true,
  "value": 1033,
  "date": "2026-07-24",
  "source": "Google News - DR Congo (en)",
  "url": "2026-07-24T07:47:15#93545e0b0722"
 },
 {
  "as_of": "2026-07-24",
  "geography": "national_drc",
  "value": 2500,
  "outbreak": true,
  "metric": "confirmed_cases",
  "count_type": "cumulative",
  "date": "2026-07-24",
  "source": "Google News - DR Congo (en)",
  "url": "2026-07-24T07:47:15#93545e0b0722"
 },
 {
  "outbreak": true,
  "count_type": "cumulative",
  "value": 1000,
  "as_of": "2026-07-22",
  "metric": "deaths",
  "geography": "cross_border_total",
  "date": "2026-07-22",
  "source": "Google News - RDC (fr)",
  "url": "2026-07-22T11:48:00#786d882c13b4"
 },
 {
  "geography": "national_drc",
  "count_type": "cumulative",
  "value": 1300,
  "metric": "deaths",
  "as_of": "2026-07-26",
  "outbreak": true,
  "date": "2026-07-26",
  "source": "Google News - RDC (fr)",
  "url": "2026-07-26T11:14:54#4a7d02a8e538"
 },
 {
  "as_of": null,
  "outbreak": true,
  "metric": "confirmed_cases",
  "value": 300,
  "geography": "national_drc",
  "count_type": "cumulative",
  "date": "2026-06-30",
  "source": "Google News - RDC (fr)",
  "url": "https://news.google.com/rss/articles/CBMihgJBVV95cUxPS2k5VF9vaTVhVEQ5eVhVR3RibWdtbzNEdzNVNmdFQXRvTzlqdTdzZ2xoMUZoWldoWS1Od1k1TktCcld4VlNHNXdUZVhJamZERjE2VUtEZXhKMlJPTktXVkJzQzE0bXNJMy1WeElCTHpqMEhHYVJXTjJRTEN2ZGYzVWxOanR0elQ2bGI3Qi1jVzc0bUlNZkwyN1R1NFk5c28zcXFEb0JoZkw1YVN4Z3dPNHBWSE5STExNakE4ZXJBNm5JSGI0SnNoNV9ZM0tsWTZqRi1iSVBNOV8yTzFfZ2JiN0lTdldHWkVOMXJwS0tjc2lWdjRiQTNIVHlORUhFa3NJNHJxeml30gGyAUFVX3lxTE5GU0RwQXg5dUFMTG1lVkgyXzl0R3B1dGtrbkFGSy15RFZfWHFIX1RBWlgwM0l0OE1fX3pRNmFpaTNGZXVPbHBZa0tMd0dvVERxbm5OY0IxVzdRVmYtZmlIZGNNaTFVZ0ZMUW13dEc5NWNsQWpKY2tUVXNESTNtLUtfZ2s0cFdsV2pDNm5iWE1oSEtyM19iMGVya1ZwV2MzTUtRd010RUljQUpEeTREUHZneHc?oc=5"
 },
 {
  "as_of": "2026-07-22",
  "outbreak": true,
  "metric": "deaths",
  "value": 1000,
  "geography": "national_drc",
  "count_type": "cumulative",
  "date": "2026-07-22",
  "source": "RFI Afrique",
  "url": "https://www.rfi.fr/fr/afrique/20260722-rdc-l-%C3%A9pid%C3%A9mie-d-ebola-franchit-le-seuil-symbolique-des-1000-morts"
 },
 {
  "value": 2000,
  "count_type": "cumulative",
  "geography": "national_drc",
  "outbreak": true,
  "metric": "total_cases",
  "as_of": "2026-07-17",
  "date": "2026-07-17",
  "source": "Google News - DR Congo (en)",
  "url": "2026-07-17T08:00:56#1f00a17f1477"
 },
 {
  "as_of": null,
  "outbreak": true,
  "metric": "deaths",
  "value": 227,
  "geography": "national_drc",
  "count_type": "cumulative",
  "date": "2026-06-24",
  "source": "TASS English",
  "url": "https://tass.com/society/2150723"
 },
 {
  "as_of": null,
  "outbreak": true,
  "metric": "total_cases",
  "value": 1094,
  "geography": "national_drc",
  "count_type": "cumulative",
  "date": "2026-06-24",
  "source": "TASS English",
  "url": "https://tass.com/society/2150723"
 },
 {
  "as_of": null,
  "outbreak": true,
  "metric": "total_cases",
  "value": 46,
  "geography": "national_drc",
  "count_type": "new",
  "date": "2026-06-24",
  "source": "TASS English",
  "url": "https://tass.com/society/2150723"
 },
 {
  "as_of": null,
  "outbreak": true,
  "metric": "confirmed_cases",
  "value": 1000,
  "geography": "subnational",
  "count_type": "cumulative",
  "date": "2026-07-02",
  "source": "France24",
  "url": "https://www.france24.com/en/tv-shows/focus/20260702-authorities-race-to-contain-spread-of-ebola-in-eastern-dr-congo"
 },
 {
  "as_of": null,
  "outbreak": true,
  "metric": "deaths",
  "value": 250,
  "geography": "subnational",
  "count_type": "cumulative",
  "date": "2026-07-02",
  "source": "France24",
  "url": "https://www.france24.com/en/tv-shows/focus/20260702-authorities-race-to-contain-spread-of-ebola-in-eastern-dr-congo"
 },
 {
  "as_of": "2026-07-30",
  "outbreak": true,
  "metric": "confirmed_cases",
  "value": 3605,
  "geography": "national_drc",
  "count_type": "cumulative",
  "date": "2026-07-31",
  "source": "Politico.cd",
  "url": "https://beto.cd/ebola-rdc-3605-cas-1587-deces-30-juillet-kabondo-kisangani-49e-zone/"
 },
 {
  "as_of": "2026-07-30",
  "outbreak": true,
  "metric": "deaths",
  "value": 1587,
  "geography": "national_drc",
  "count_type": "cumulative",
  "date": "2026-07-31",
  "source": "Politico.cd",
  "url": "https://beto.cd/ebola-rdc-3605-cas-1587-deces-30-juillet-kabondo-kisangani-49e-zone/"
 },
 {
  "as_of": "2026-07-04",
  "outbreak": true,
  "metric": "confirmed_cases",
  "value": 1561,
  "geography": "national_drc",
  "count_type": "cumulative",
  "date": "2026-07-05",
  "source": "Politico.cd",
  "url": "https://beto.cd/ebola-rdc-bilan-1561-cas-506-deces-4-juillet/"
 },
 {
  "as_of": "2026-07-04",
  "outbreak": true,
  "metric": "deaths",
  "value": 506,
  "geography": "national_drc",
  "count_type": "cumulative",
  "date": "2026-07-05",
  "source": "Politico.cd",
  "url": "https://beto.cd/ebola-rdc-bilan-1561-cas-506-deces-4-juillet/"
 },
 {
  "as_of": "2026-07-02",
  "outbreak": true,
  "metric": "deaths",
  "value": 400,
  "geography": "national_drc",
  "count_type": "cumulative",
  "date": "2026-07-02",
  "source": "Google News - RDC (fr)",
  "url": "https://news.google.com/rss/articles/CBMinwFBVV95cUxNWTEwX2tzRDMxOXJvalpvR0xtVzVwVlhYOVltby1IZ2cybHVfZXdLYUI3U0lIVGU1dlF1VHRiMVQ2bTQ4S210U0JrbDBKYnlhY3BheVhoRzFwUXFmWFZEajA1SDh3WnpQTS1OU0EtRjlxS3dVZTBZZDc0NE5fM05UdDZaZlZVRHV5c3h5cGJpc29YQXNEYXUwV0ptdmdaNDQ?oc=5"
 },
 {
  "as_of": null,
  "outbreak": true,
  "metric": "total_cases",
  "value": 2000,
  "geography": "national_drc",
  "count_type": "cumulative",
  "date": "2026-07-15",
  "source": "Google News - RDC (fr)",
  "url": "https://news.google.com/rss/articles/CBMimwFBVV95cUxOTU9GRTBja2NNYmZSU1JFbGdsLU1UWjBDcG1jRkxtTENDQ1RmbTZrcGtMWWszdWs3SlE5dVpDUXZsdzlBMzktWmdraWNON3RURGJacFd1eXhncjJaeUxMaWtoRDZiS1FUZTIzN290VW9YUU95MHB4M2ZESlIzR3BiNHZ6WjItRnZQRlJma0dGVTVLLUJEN1FpcEQ2MA?oc=5"
 },
 {
  "as_of": "2026-07-04",
  "outbreak": true,
  "metric": "total_cases",
  "value": 1500,
  "geography": "national_drc",
  "count_type": "cumulative",
  "date": "2026-07-04",
  "source": "Google News - RDC (fr)",
  "url": "https://news.google.com/rss/articles/CBMiiAFBVV95cUxQV0VwVHdfN3lXVlVhdGtGdm00RUR3VzhaQ05ZVGtzdy1CVXdSUEZJazVUaVBnMVhZVkwyOGpaaWNJQlU4aXZWdkE2Yi1ZM0xwcE4tYjhlSWFIWW5Oc0hfUDJEZlpfLXdEWTEyN0hEVkh0ejhJNWxpR2p6dGZJNnVxVEdKcG93OVEt?oc=5"
 },
 {
  "as_of": "2026-07-14",
  "outbreak": true,
  "metric": "confirmed_cases",
  "value": 1963,
  "geography": "national_drc",
  "count_type": "cumulative",
  "date": "2026-07-14",
  "source": "Google News - DR Congo (en)",
  "url": "https://news.google.com/rss/articles/CBMiSkFVX3lxTE1qMDdfQzAzWDdpNm1pTE9Za09jSE9ncTBnekh4c1FROW95SHZveldfYTJJQlg1ejFqdVpHMmdyc2R5OGNwcDVJMmF3?oc=5"
 },
 {
  "as_of": "2026-05-23",
  "outbreak": true,
  "metric": "suspected_cases",
  "value": 18,
  "geography": "subnational",
  "count_type": "new",
  "date": "2026-05-23",
  "source": "PBS NewsHour World",
  "url": "https://www.pbs.org/newshour/world/eighteen-suspected-ebola-patients-escape-after-treatment-tent-is-set-on-fire-for-a-second-time-in-congo"
 },
 {
  "as_of": "2026-07-20",
  "value": 2340,
  "metric": "total_cases",
  "outbreak": true,
  "count_type": "cumulative",
  "geography": "national_drc",
  "date": "2026-07-20",
  "source": "Google News - RDC (fr)",
  "url": "2026-07-20T09:33:14#306b9fc5293a"
 },
 {
  "count_type": "cumulative",
  "metric": "deaths",
  "as_of": "2026-07-20",
  "outbreak": true,
  "geography": "national_drc",
  "value": 925,
  "date": "2026-07-20",
  "source": "Google News - RDC (fr)",
  "url": "2026-07-20T09:33:14#306b9fc5293a"
 },
 {
  "metric": "total_cases",
  "value": 3200,
  "count_type": "cumulative",
  "geography": "national_drc",
  "outbreak": true,
  "as_of": "2026-07-28",
  "date": "2026-07-28",
  "source": "Google News - RDC (fr)",
  "url": "2026-07-28T16:15:57#868ae6dfecc0"
 },
 {
  "as_of": "2026-07-08",
  "outbreak": true,
  "metric": "recovered",
  "value": 2,
  "geography": "subnational",
  "count_type": "new",
  "date": "2026-07-08",
  "source": "Actualité.cd",
  "url": "https://actualite.cd/2026/07/08/nord-kivu-deux-nouveaux-gueris-debola-liberes-des-centres-de-traitement-dans-les-zones"
 },
 {
  "as_of": null,
  "outbreak": true,
  "metric": "deaths",
  "value": 500,
  "geography": "national_drc",
  "count_type": "unclear",
  "date": "2026-07-05",
  "source": "Google News - DR Congo (en)",
  "url": "https://news.google.com/rss/articles/CBMihwFBVV95cUxOMHVKMS1hWUVXZEI0OHNTS1FjT2hhc2xFUjJLUU9FRDVPNnBnS2o2X1pMdUpBUXM5eXNOTnV4LVlpUTVRNm1VZ2UzeHI2N1ZQUGZQR1E4RmpWTmUtbUowRjFiX0N6bFVobVBNLVFCYlF1WjlrSjV6TXB3bVJDOF9ZRGlNX2pqUGc?oc=5"
 },
 {
  "as_of": "2026-05-16",
  "outbreak": true,
  "metric": "deaths",
  "value": 65,
  "geography": "national_drc",
  "count_type": "cumulative",
  "date": "2026-05-16",
  "source": "Hindustan Times",
  "url": "https://www.hindustantimes.com/world-news/congo-reports-its-17th-ebola-outbreak-65-deaths-246-cases-so-far-what-we-know-101778903151388.html"
 },
 {
  "as_of": "2026-05-16",
  "outbreak": true,
  "metric": "total_cases",
  "value": 246,
  "geography": "national_drc",
  "count_type": "cumulative",
  "date": "2026-05-16",
  "source": "Hindustan Times",
  "url": "https://www.hindustantimes.com/world-news/congo-reports-its-17th-ebola-outbreak-65-deaths-246-cases-so-far-what-we-know-101778903151388.html"
 },
 {
  "as_of": "2026-07-06",
  "outbreak": true,
  "metric": "deaths",
  "value": 500,
  "geography": "national_drc",
  "count_type": "cumulative",
  "date": "2026-07-06",
  "source": "Google News - DR Congo (en)",
  "url": "https://news.google.com/rss/articles/CBMi8gFBVV95cUxOM1VaWm9FT3VaZURkbFFMem5aUnV2MWNmdWpXSk5oVkRBRklIOEg2T3BrUmhYVVBVOGZQWGFVQXhlS0VrYm15bGhFaWx0dGttdENlcnJJYlM4bDBnbU1jblY4SV81QXZoRFRhZW8tZXJVc2xhVTdMejZxZmFJZEY3WF9hZ1lDN1p0QjR6cGQ4aE9XNmtCNGo2NVZfUXhGeFdfT0hfMUR0WTF4NE5xWndyckhkdmNBeFBxWTV4NFRpV0ZsT3NuYUVoaVhXYnprMkE5RE5kb3IwdVZHQjM3VmM5VFJXb0xfbW1HcjhldVR6al9EUQ?oc=5"
 },
 {
  "as_of": null,
  "outbreak": true,
  "metric": "deaths",
  "value": 500,
  "geography": "national_drc",
  "count_type": "cumulative",
  "date": "2026-07-06",
  "source": "Google News - DR Congo (en)",
  "url": "https://news.google.com/rss/articles/CBMilAFBVV95cUxNZk56ZkFvZzQ5Q2h0OXpIbGpqNGZlV0NYVmtVel85XzhlSkV0b3lKOFJIeDJTVEo4azl1WkxVTU5BRlM5MFRjVllINGN3dEFEMUVmN3p2ZXIzMFFJOEYxeTJWNVN2cHA2QzZJdWxRWlpsWW4wZXphZmFHUGstZHhqVElxcVRDZ08yaU9HZU9pdFgwU0Y1?oc=5"
 },
 {
  "as_of": "2026-06-09",
  "outbreak": true,
  "metric": "confirmed_cases",
  "value": 515,
  "geography": "national_drc",
  "count_type": "cumulative",
  "date": "2026-06-09",
  "source": "France24 French",
  "url": "https://www.france24.com/fr/vid%C3%A9o/20260609-rdc-l-interdiction-de-vols-commerciaux-en-ituri-prolong%C3%A9e"
 },
 {
  "as_of": "2026-06-09",
  "outbreak": true,
  "metric": "deaths",
  "value": 91,
  "geography": "national_drc",
  "count_type": "cumulative",
  "date": "2026-06-09",
  "source": "France24 French",
  "url": "https://www.france24.com/fr/vid%C3%A9o/20260609-rdc-l-interdiction-de-vols-commerciaux-en-ituri-prolong%C3%A9e"
 },
 {
  "as_of": null,
  "outbreak": true,
  "metric": "total_cases",
  "value": 2000,
  "geography": "national_drc",
  "count_type": "cumulative",
  "date": "2026-07-15",
  "source": "RFI English",
  "url": "https://www.rfi.fr/en/africa/20260715-congo-s-ebola-cases-may-be-four-times-official-tally-who-says"
 },
 {
  "as_of": "2026-08-06",
  "metric": "total_cases",
  "outbreak": true,
  "count_type": "cumulative",
  "value": 3900,
  "geography": "national_drc",
  "date": "2026-08-06",
  "source": "France24 French",
  "url": "https://www.france24.com/fr/%C3%A9missions/journal-de-l-afrique/20260806-ebola-un-d%C3%A9c%C3%A8s-suspect-sur-un-bateau-en-direction-de-kinshasa"
 },
 {
  "value": 1801,
  "metric": "deaths",
  "geography": "national_drc",
  "as_of": "2026-08-06",
  "outbreak": true,
  "count_type": "cumulative",
  "date": "2026-08-06",
  "source": "France24 French",
  "url": "https://www.france24.com/fr/%C3%A9missions/journal-de-l-afrique/20260806-ebola-un-d%C3%A9c%C3%A8s-suspect-sur-un-bateau-en-direction-de-kinshasa"
 },
 {
  "as_of": null,
  "outbreak": true,
  "metric": "total_cases",
  "value": 2000,
  "geography": "national_drc",
  "count_type": "cumulative",
  "date": "2026-07-16",
  "source": "Google News - RDC (fr)",
  "url": "https://news.google.com/rss/articles/CBMixwFBVV95cUxQYkRzSF9falEwQUVWRkNqVUdELTRqelhnaHc4UUFfa0tGcnRseXJhUHNUOW1tWnRMTDBxdnVrSzNWbTloRURqeXc0TmlkdU56dDloLWNkQ0M0aVh5M1BnQnB6X2tMTDV3anY2X2w0WklSTDFVaE0xa0tDX0NWVWxaTW9lTWsxdkdlaHpoRk0zcXVFTE0tWm5FXzBqNXRlbVVBZENJNklIbUplRWo3MXB3VXl5TGhqa3lmZW02Sk9lVGw4WmR2RGlV?oc=5"
 },
 {
  "as_of": "2026-06-30",
  "outbreak": true,
  "metric": "total_cases",
  "value": 676,
  "geography": "national_drc",
  "count_type": "cumulative",
  "date": "2026-06-30",
  "source": "Google News - RDC (fr)",
  "url": "https://news.google.com/rss/articles/CBMiwwFBVV95cUxQWUdHNjVlY0RLNTBVcGNUcjFlSUdtMTlrYlFPZTltS1JMdllUYVpOODRhTFdRTDdoMTdTWWY0TEVERDAwRmQySU5TczZhaFlORGxUR0U0Q1Z1a3FhU2IxMV9SMEE4MDZfcjZ4ZEFySWhTUE0wQ09aMlZuSzNpYm1GeWlMMXRlQUVQdF81ZGR2bXRaZV9YQ0ZGcVV4UU44M0dSeE5DU3BtVl9UbTFWTVFQcm84RS11YzhVQVdkVC14OWNBQzQ?oc=5"
 },
 {
  "as_of": "2026-07-15",
  "outbreak": true,
  "metric": "deaths",
  "value": 719,
  "geography": "national_drc",
  "count_type": "cumulative",
  "date": "2026-07-15",
  "source": "France24 French",
  "url": "https://www.france24.com/fr/vid%C3%A9o/20260715-ebola-en-rdc-les-soignants-d%C3%A9noncent-leurs-conditions-de-travail"
 },
 {
  "as_of": "2026-07-15",
  "outbreak": true,
  "metric": "total_cases",
  "value": 1963,
  "geography": "national_drc",
  "count_type": "cumulative",
  "date": "2026-07-15",
  "source": "France24 French",
  "url": "https://www.france24.com/fr/vid%C3%A9o/20260715-ebola-en-rdc-les-soignants-d%C3%A9noncent-leurs-conditions-de-travail"
 },
 {
  "as_of": "2026-06-12",
  "outbreak": true,
  "metric": "deaths",
  "value": 139,
  "geography": "national_drc",
  "count_type": "cumulative",
  "date": "2026-06-12",
  "source": "TASS English",
  "url": "https://tass.com/society/2145907"
 },
 {
  "as_of": "2026-06-12",
  "outbreak": true,
  "metric": "confirmed_cases",
  "value": 689,
  "geography": "national_drc",
  "count_type": "cumulative",
  "date": "2026-06-12",
  "source": "TASS English",
  "url": "https://tass.com/society/2145907"
 },
 {
  "as_of": null,
  "outbreak": true,
  "metric": "deaths",
  "value": 131,
  "geography": "national_drc",
  "count_type": "cumulative",
  "date": "2026-05-19",
  "source": "France24",
  "url": "https://www.france24.com/en/video/20260519-at-least-131-dead-in-dr-congo-ebola-outbreak"
 },
 {
  "as_of": "2026-07-20",
  "value": 930,
  "geography": "national_drc",
  "metric": "deaths",
  "count_type": "cumulative",
  "outbreak": true,
  "date": "2026-07-20",
  "source": "Google News - DR Congo (en)",
  "url": "2026-07-20T06:56:36#30e9317e94f2"
 },
 {
  "as_of": "2026-07-15",
  "outbreak": true,
  "metric": "deaths",
  "value": 700,
  "geography": "national_drc",
  "count_type": "cumulative",
  "date": "2026-07-15",
  "source": "Radio Okapi",
  "url": "https://www.radiookapi.net/2026/07/15/actualite/sante/ebola-en-rdc-plus-de-700-morts-enregistres-en-deux-mois"
 },
 {
  "as_of": "2026-07-27",
  "outbreak": true,
  "metric": "confirmed_cases",
  "value": 3200,
  "geography": "national_drc",
  "count_type": "cumulative",
  "date": "2026-07-27",
  "source": "Politico.cd",
  "url": "https://beto.cd/ebola-2026-vitesse-epidemie-bundibugyo-quatre-facteurs/"
 },
 {
  "as_of": "2026-07-27",
  "outbreak": true,
  "metric": "deaths",
  "value": 1405,
  "geography": "national_drc",
  "count_type": "cumulative",
  "date": "2026-07-27",
  "source": "Politico.cd",
  "url": "https://beto.cd/ebola-2026-vitesse-epidemie-bundibugyo-quatre-facteurs/"
 },
 {
  "as_of": null,
  "outbreak": true,
  "metric": "suspected_cases",
  "value": 750,
  "geography": "national_drc",
  "count_type": "cumulative",
  "date": "2026-05-23",
  "source": "Al Jazeera English",
  "url": "https://www.aljazeera.com/video/newsfeed/2026/5/23/ebola-outbreak-disrupts-life-along-the-drc-uganda-border?traffic_source=rss"
 },
 {
  "as_of": "2026-07-20",
  "outbreak": true,
  "metric": "deaths",
  "value": 930,
  "geography": "national_drc",
  "count_type": "cumulative",
  "date": "2026-07-20",
  "source": "Google News - DR Congo (en)",
  "url": "https://news.google.com/rss/articles/CBMiuAFBVV95cUxNTWRVOUZoaW9ERGl5TEFUNzA0Y3NiQ3E3WkVWdlJuN0FFb25idjZyOTNWbXpodzlmU3c0eHZNLTFKSHJ0aUZZTXE2Z3JDdGpqbVlINTZwYnFheUw4a094ZTYxT2lOVkw1UjRRQVAzb0RiUGlhSHFwZWJEVFdDLU9fM0pYclpOV20ybGgwdkZFRjFaelhsMldDZW9KZ0lFbHdQVXFlUFNScWd5WUlmUjc5NmN4Nzg2R0Fs?oc=5"
 },
 {
  "metric": "deaths",
  "outbreak": true,
  "value": 1400,
  "as_of": "2026-07-27",
  "count_type": "cumulative",
  "geography": "national_drc",
  "date": "2026-07-27",
  "source": "Google News - DR Congo (en)",
  "url": "2026-07-27T07:12:57#4b62fb7bee08"
 },
 {
  "metric": "total_cases",
  "value": 4000,
  "count_type": "cumulative",
  "geography": "national_drc",
  "as_of": "2026-08-06",
  "outbreak": true,
  "date": "2026-08-06",
  "source": "Google News - DR Congo (en)",
  "url": "https://news.google.com/rss/articles/CBMinAFBVV95cUxOZHNEQVkwXzVSb3g4Ti03VF9wd3JDTjhCNWYzdDRxcnVrSnlIRUJCc3ktU0xvVEc4bVNwVE9NdkdNX3FlV0dRUlJaVmRaWTdreXJpdHdkZDA1c1pfWndXaDQxSU9ScHJjZG1vNXhNcWdNVVBXUXJ3UnF2c2tzT0JpVWxFRUx2YjZZSUFTX19MdUxRVFl0MU5nRGswajQ?oc=5"
 },
 {
  "outbreak": true,
  "metric": "vaccinated",
  "count_type": "unclear",
  "value": 70000,
  "as_of": null,
  "geography": "national_drc",
  "date": "2026-08-20",
  "source": "AP News",
  "url": "https://news.google.com/rss/articles/CBMihgFBVV95cUxPTGEtVXNQeFMwVHN1QzAzZjYxVjUtMm5kUm1pSGx3blhxdG0wSTRrbXZTTm9FbnZsbnZQS0VNOWFHejJ2WXBfWkhVc1VXMzRTUnpvcS1XZFNKNGJIamY2TTBWRDU0VGVrbktTaGV5OEV6cU5TLXg2UGtCMVlYSVRZQW5ybFVuZw?oc=5"
 },
 {
  "as_of": "2026-07-03",
  "outbreak": true,
  "metric": "total_cases",
  "value": 1406,
  "geography": "national_drc",
  "count_type": "cumulative",
  "date": "2026-07-03",
  "source": "Google News - DR Congo (en)",
  "url": "https://news.google.com/rss/articles/CBMirAFBVV95cUxQb21GaGVKUE9aM1FXN08xdUNqcUFaMFJzdTNQdjh5cTRsNlQ1ZlJwQ0FaRDJXRkFDVExKZXQ2NUtYeVV6b1llN3NPTXUyejduUmM2eFM1WE1NYUhlZHNRaWtSUFdqVTBxYU94LVFZRGotUUFQeEFUOXl4T3UyNF9HamJOU3lUdjhjMlVJRTFMR25lalBLWWV5RVlsQk9SMEFpRkdwcTRwX1lWenpT?oc=5"
 },
 {
  "as_of": "2026-07-03",
  "outbreak": true,
  "metric": "deaths",
  "value": 438,
  "geography": "national_drc",
  "count_type": "cumulative",
  "date": "2026-07-03",
  "source": "Google News - DR Congo (en)",
  "url": "https://news.google.com/rss/articles/CBMirAFBVV95cUxQb21GaGVKUE9aM1FXN08xdUNqcUFaMFJzdTNQdjh5cTRsNlQ1ZlJwQ0FaRDJXRkFDVExKZXQ2NUtYeVV6b1llN3NPTXUyejduUmM2eFM1WE1NYUhlZHNRaWtSUFdqVTBxYU94LVFZRGotUUFQeEFUOXl4T3UyNF9HamJOU3lUdjhjMlVJRTFMR25lalBLWWV5RVlsQk9SMEFpRkdwcTRwX1lWenpT?oc=5"
 },
 {
  "as_of": null,
  "outbreak": false,
  "metric": "deaths",
  "value": 34,
  "geography": "subnational",
  "count_type": "cumulative",
  "date": "2026-07-30",
  "source": "Google News - RDC (fr)",
  "url": "https://news.google.com/rss/articles/CBMikAFBVV95cUxOeG9NMmpMQU5uSWF1TTJQbm9DemVhSTV3bkRoWWFCZl90ZjlVcHd5cjN4T2tRNUJjX3NWTWkxeHBCeWpNdTBTY3ZOem40bWhfdGc4N2NaWDlUaWRQaVhKRlZTNGl1N2ZDb2RpVEc3R2tyTzhnSFFzdTNhS3lGTDRnNmI5Ti1zVzZYUHA1VnBDV1I?oc=5"
 },
 {
  "as_of": null,
  "outbreak": true,
  "metric": "deaths",
  "value": 500,
  "geography": "national_drc",
  "count_type": "cumulative",
  "date": "2026-07-06",
  "source": "Google News - RDC (fr)",
  "url": "https://news.google.com/rss/articles/CBMiqwFBVV95cUxOMWRPdUZ6aEplUzFLcVlKTUVPSURtT04xclBpcU9XQWNyeElleXJsYUE5eDM0TzctblZkd0tfSnpKUmhnSkZUMERrbDBVaW9KdU9aNmYxS1k0dTFoS2lLRXZ0X0YwVUF0Z3FtVF9pM09abkV2cWdOS1ltNkgxMEw1RXo4cEVNUGw2SXhXNVEwSWZWWUVic1BBbWFvYlVPUUEyM0huMVZsNUkweWs?oc=5"
 },
 {
  "as_of": "2026-07-23",
  "outbreak": true,
  "metric": "deaths",
  "value": 1000,
  "geography": "national_drc",
  "count_type": "cumulative",
  "date": "2026-07-23",
  "source": "Google News - DR Congo (en)",
  "url": "https://news.google.com/rss/articles/CBMilwFBVV95cUxQa1ZXWjVfU1V0VlBTd2VURWgxVHVlNlRHWkVqWmFVZDNzQ1ZLdVIwYTFhd1R1dmJneklGSGFybkdSYktsbVgzNWxhX0RWVGlxdkpYYnA2U2ZDeFMweUs2WktnbFYwckhKN3NQallPYnhBSDBFNjI5MTJnTWFVcVRnbjNKWElxN2ZFbDJzbmlVUTU1aU1zcTlz0gGcAUFVX3lxTE5xR3A2TVdQZmVqSVZEY043UlBPb2ZaaTNYYnRIWklZeVppQzhReGNaZmROQ0JsaHpFd0VkMmpZQ1RjNjF0R2h5WG13TWQ2aTJNUW5GeUhGb002T01RczRvN2RhZTJTSDQwZ3NYVVk1SlVOSFYzekE4RVM0VTZON1R4REJ6ZTRKeWtoU3RyRUQxVzhBelQxNVBlQVRRUQ?oc=5"
 },
 {
  "as_of": null,
  "outbreak": true,
  "metric": "deaths",
  "value": 500,
  "geography": "national_drc",
  "count_type": "cumulative",
  "date": "2026-07-05",
  "source": "Google News - DR Congo (en)",
  "url": "https://news.google.com/rss/articles/CBMiqgFBVV95cUxPUGxlWEtTS2QyajV0TzhfSnRYVTF1SzRWWXVHWHlPcFJBa0E2ZFVxWmp3SzNBNlU5SE1WaHAtVEdCZXJaX19uZ1VkNjBzbGFIWGY2ZzF6WEkwblEwMHU4Z1VxczJXV0xOLW1DOXRxTjZ3S1k0cWFNcUFFREtWb2hkZU1CTTVYdG5WZndSYW9HMXFEMHAxdURkR3NiZW93MVdPaThTSVhlLUVvUQ?oc=5"
 },
 {
  "as_of": null,
  "outbreak": true,
  "metric": "deaths",
  "value": 1600,
  "geography": "national_drc",
  "count_type": "cumulative",
  "date": "2026-08-04",
  "source": "Google News - DR Congo (en)",
  "url": "https://news.google.com/rss/articles/CBMiggFBVV95cUxNVTc3QTNMc3NSLWFOeTk1NG1OTnRRRTAzeDJIeFlFeUNYbkhhYWE3aFZJMnhXNUJvQWZDSHdYRE9pb1lUTklCZ29WN2RCZHd0QkJ5VDR5U3ZNY1AwQTk1eE51cUlsbTBLV2l6MUNtRnRTLURZdExDSnFBV3VIbkQxYjNn0gGHAUFVX3lxTE1FWW1zSnZsbU5ENWVZWU9iQ3psTDFsZWZ5THVSVWVyV3V5WGhOS3c4SU1XQi1iZlM0OXpNTlk0RDktZ1lMV29IOU9rb3RMZG8xZTFZczktZHk0RjM2VXVoREJRT1ZTMC1DTGt0Nkplc2E1d1kxYnlCRnR2dzB4MGVVSjVqdl9Daw?oc=5"
 },
 {
  "as_of": "2026-07-09",
  "outbreak": true,
  "metric": "deaths",
  "value": 500,
  "geography": "national_drc",
  "count_type": "cumulative",
  "date": "2026-07-09",
  "source": "Google News - DR Congo (en)",
  "url": "https://news.google.com/rss/articles/CBMirgFBVV95cUxNVTZENW5Ga18xNlFYb1lZWXUxSHFySVdMTVAwVVJWRE1QekRwdXVrRGppSlVSQ01SV09yNTBIQUl6Nk96aERDZ29vM0NpZXA3dDFnVGRCMk1QWE5VSXBKLXJqUWlEdWM1ZmE0aVp6aklPUEZEcWllOTI1cFY4aTlTdmt5a1lOaFZVSWhESVhkSHpFZUhGOUdOTFNHdkJxd3gxNHNKZC1lR052QVFuZHfSAbYBQVVfeXFMTTJQZTZrSkVuYXRIcnBuaTk2UXUwTlZJay1jcXA4cnh2WlRIY1lteWhWWHUtSl80aWFVX0RrbWxiank2SV9xa0JOUGNNdmhLcnRPSTN1WXBod1Z4LVBlaFdBbl9hWUxyNUtrQXNHbmR5S3JRT1V3TlJWM0N4LWlZSW5Qdm51X0VFWENxMVVrTF9fMXFmbGhqNl9FcWpmSzlvTTVIQld2WnV6djJ4Z1BiQWdZc0toeXc?oc=5"
 },
 {
  "as_of": null,
  "outbreak": true,
  "metric": "deaths",
  "value": 30,
  "geography": "subnational",
  "count_type": "cumulative",
  "date": "2026-06-20",
  "source": "Daily Nation Kenya",
  "url": "https://nation.africa/kenya/news/africa/at-least-30-deaths-at-congo-camp-show-ebola-could-be-spreading-fast-5503480"
 },
 {
  "value": 1354,
  "as_of": "2026-07-26",
  "geography": "national_drc",
  "outbreak": true,
  "metric": "deaths",
  "count_type": "cumulative",
  "date": "2026-07-26",
  "source": "Google News - DR Congo (en)",
  "url": "2026-07-26T10:21:59#d1cf0e68d159"
 },
 {
  "geography": "national_drc",
  "value": 3000,
  "metric": "total_cases",
  "outbreak": true,
  "as_of": "2026-07-26",
  "count_type": "cumulative",
  "date": "2026-07-26",
  "source": "Google News - DR Congo (en)",
  "url": "2026-07-26T10:21:59#d1cf0e68d159"
 },
 {
  "as_of": "2026-07-26",
  "outbreak": true,
  "metric": "total_cases",
  "value": 3200,
  "geography": "national_drc",
  "count_type": "cumulative",
  "date": "2026-07-27",
  "source": "Premium Times Nigeria",
  "url": "https://www.premiumtimesng.com/health/health-news/898664-dr-congo-records-3200-ebola-cases-1405-deaths-as-outbreak-worsens.html"
 },
 {
  "as_of": "2026-07-26",
  "outbreak": true,
  "metric": "deaths",
  "value": 1405,
  "geography": "national_drc",
  "count_type": "cumulative",
  "date": "2026-07-27",
  "source": "Premium Times Nigeria",
  "url": "https://www.premiumtimesng.com/health/health-news/898664-dr-congo-records-3200-ebola-cases-1405-deaths-as-outbreak-worsens.html"
 },
 {
  "as_of": "2026-07-26",
  "outbreak": true,
  "metric": "recovered",
  "value": 571,
  "geography": "national_drc",
  "count_type": "cumulative",
  "date": "2026-07-27",
  "source": "Premium Times Nigeria",
  "url": "https://www.premiumtimesng.com/health/health-news/898664-dr-congo-records-3200-ebola-cases-1405-deaths-as-outbreak-worsens.html"
 },
 {
  "as_of": "2026-05-15",
  "outbreak": true,
  "metric": "deaths",
  "value": 65,
  "geography": "national_drc",
  "count_type": "cumulative",
  "date": "2026-05-15",
  "source": "The Guardian World",
  "url": "https://www.theguardian.com/global-development/2026/may/15/ebola-outbreak-drc-africa-deaths"
 },
 {
  "as_of": "2026-05-15",
  "outbreak": true,
  "metric": "suspected_cases",
  "value": 246,
  "geography": "subnational",
  "count_type": "cumulative",
  "date": "2026-05-15",
  "source": "The Guardian World",
  "url": "https://www.theguardian.com/global-development/2026/may/15/ebola-outbreak-drc-africa-deaths"
 },
 {
  "as_of": "2026-05-16",
  "outbreak": true,
  "metric": "deaths",
  "value": 80,
  "geography": "national_drc",
  "count_type": "cumulative",
  "date": "2026-05-16",
  "source": "Daily Nation Kenya",
  "url": "https://nation.africa/kenya/news/africa/congo-confirms-new-ebola-outbreak-80-deaths-5461404"
 },
 {
  "as_of": "2026-05-16",
  "outbreak": true,
  "metric": "suspected_cases",
  "value": 246,
  "geography": "national_drc",
  "count_type": "cumulative",
  "date": "2026-05-16",
  "source": "Daily Nation Kenya",
  "url": "https://nation.africa/kenya/news/africa/congo-confirms-new-ebola-outbreak-80-deaths-5461404"
 },
 {
  "as_of": "2026-05-15",
  "outbreak": true,
  "metric": "deaths",
  "value": 88,
  "geography": "national_drc",
  "count_type": "cumulative",
  "date": "2026-05-17",
  "source": "Le Monde",
  "url": "https://www.lemonde.fr/sante/article/2026/05/17/ebola-un-premier-cas-confirme-a-goma-en-rdc-ou-l-oms-a-declare-une-urgence-de-sante-internationale_6690188_1651302.html"
 },
 {
  "as_of": null,
  "outbreak": true,
  "metric": "deaths",
  "value": 300,
  "geography": "national_drc",
  "count_type": "cumulative",
  "date": "2026-06-26",
  "source": "Google News - DR Congo (en)",
  "url": "https://news.google.com/rss/articles/CBMihgFBVV95cUxPelhua21TS3NwUXYxcUdOTnlNQWlLTlAwdFd0c01JbUFIeUZRQXp3UnFPb2VnN3FKOUZ1TW03bExfbkprRmxpRXpacmVWcFhjVHctVU5FVnFQR3p1MFppQ29qaFp5ZTJVblpPNHRtaUhrTHVjUE9acVZWczhFQWFKMHNpQTY1QQ?oc=5"
 },
 {
  "metric": "deaths",
  "count_type": "cumulative",
  "outbreak": true,
  "geography": "national_drc",
  "value": 1000,
  "as_of": "2026-07-23",
  "date": "2026-07-23",
  "source": "Google News - RDC (fr)",
  "url": "2026-07-23T08:28:04#2da9cc8c684a"
 },
 {
  "as_of": null,
  "outbreak": true,
  "metric": "total_cases",
  "value": 3000,
  "geography": "national_drc",
  "count_type": "unclear",
  "date": "2026-07-25",
  "source": "RFI English",
  "url": "https://www.rfi.fr/en/africa/20260725-more-health-workers-strike-as-ebola-cases-in-congo-near-3-000-including-over-1-300-deaths"
 },
 {
  "as_of": null,
  "outbreak": true,
  "metric": "deaths",
  "value": 1300,
  "geography": "national_drc",
  "count_type": "unclear",
  "date": "2026-07-25",
  "source": "RFI English",
  "url": "https://www.rfi.fr/en/africa/20260725-more-health-workers-strike-as-ebola-cases-in-congo-near-3-000-including-over-1-300-deaths"
 },
 {
  "as_of": null,
  "outbreak": true,
  "metric": "deaths",
  "value": 500,
  "geography": "national_drc",
  "count_type": "cumulative",
  "date": "2026-07-07",
  "source": "Google News - DR Congo (en)",
  "url": "https://news.google.com/rss/articles/CBMipgFBVV95cUxPZXhqS3o3SzY0aTlTcUQzeWsxMXVkMHlZN3g2SXd4dVlzQU40YkdMcGlMc0FuQy1kYks1UVBGSnZzQnBaSkNJUHJxbEF6UWpmQ2FDaTYxTlJvV20wTm9DRGl2ekFZbWNNMmJUQ3EtQzZJOF9SUjVTbVNTUWdqNFZvdnJOYXhuaDk3UnNxbF9pdk1iajNfOHpsUWJLVVdjeTZCWUVsdzlB?oc=5"
 },
 {
  "geography": "national_drc",
  "metric": "deaths",
  "count_type": "cumulative",
  "outbreak": true,
  "value": 2000,
  "as_of": null,
  "date": "2026-08-11",
  "source": "Google News - DR Congo (en)",
  "url": "https://news.google.com/rss/articles/CBMikAFBVV95cUxQVE1iTjhqQXE1aklFaktFdEZWLW1uTzlVSkpuMG1ZekxrZEJUaENMMWpuNGg3N09GUWk5TjA5RTAyWlZqWDJpTEkwNzhJZkJPR0hjRFdRY1RuNUdkQ0ttbmtIVFpXN19OVXJmMlhSeUtvV21NZXlOZm1PR0tqWEpRWnI3U3ktTTJnQ3hWZVc2UGvSAZABQVVfeXFMTi1FS1dvaXBTb2dXa3c4YllCcG1oX2pVbkZBcUtOcTdpUnozWVZsTk1oeFhEOGxvc0oyTHFtdHlycVZGSW0yOTRsaUUtT0RoUF95RjQxRFl2R2ROX2xlMDBybkFnUDFJcVZXcDY1R2haZkdlMHY3UFVvTXVMYUFZSjJhMEMzSjRySzRLMmdWVmU3?oc=5"
 },
 {
  "geography": "national_drc",
  "value": 70000,
  "as_of": null,
  "metric": "vaccinated",
  "outbreak": true,
  "count_type": "cumulative",
  "date": "2026-08-20",
  "source": "Google News - RDC (fr)",
  "url": "https://news.google.com/rss/articles/CBMixwFBVV95cUxNRDI2dmdSc1JIdHU0ekNmU3RFc1JoQVd0YmtKVDJLVWVjRWZmMmVEWjFjQl9Ndnl2NXNLbFVPbW9wN2d6YjNhY0FRNE1xc3VMUEltZ1NnQU43VmhMa3JMemVhT2dVbU1Pczg4cm9tOUNUanZhMFN4X1c5eE54dG5XYTJkY2dMbDg4YVNMdjRtNU1WWG80YkVUTXE0b19LSXM5aF9XTVJjNnh4ZFh1WTdiVXJRN3cwdURYQndIM1JqdmhaS0dSdEtr0gHMAUFVX3lxTE9NRHNCOWljUHFkV2w1NF9VWFRCMl84S3pTOFdVZnltekVHaU5saHhaTzNackRBQTg1UlBDM2hQN3VXam5qWU5YM0Z4OHRZU2NmTXltaXhuMW9aMndsdlRDeUU2YVpnNWFyaFJELTBoZWdlczVtWWNfZG4zOWt1N0ZJOGtlRjZHaExLRHlhOTNvUTJQMVJBYmx5ZE1TY2VPcmVnRTMtVTdrTEZHNVdnU3hYT0FfTm1KU1J3ZmlUX05XVkh0U1ljN3RTeEdNMw?oc=5"
 },
 {
  "as_of": null,
  "outbreak": true,
  "metric": "deaths",
  "value": 500,
  "geography": "national_drc",
  "count_type": "cumulative",
  "date": "2026-07-06",
  "source": "Google News - DR Congo (en)",
  "url": "https://news.google.com/rss/articles/CBMivwFBVV95cUxQdTFSVkJwZld3eHF5bHR2UWJkR2pvMWd5YTd5dk1SVFZoaS0xVHcxYms1Y0x1UUJ6RllveWZVQjNSR055U09TblhIWEs1LVFFWHJkeTlwYzJXdnF5X0l0S3lMUHV0MFl1UGVLZ2FaV0JkaDVzYlUyVWhzT3VxdWxsUjZfbW83NDdWYU81TmJSb1Nxa3piTGxmdzYwUjc4WHFER2gtdWNhTXBGZVpGdHpZOFVaNWpOQ2FOVFZDeG94OA?oc=5"
 },
 {
  "as_of": "2026-06-09",
  "outbreak": true,
  "metric": "deaths",
  "value": 100,
  "geography": "national_drc",
  "count_type": "cumulative",
  "date": "2026-06-09",
  "source": "Hindustan Times",
  "url": "https://www.hindustantimes.com/world-news/ebola-outbreak-continues-to-evolve-rapidly-deaths-top-100-in-congo-101781015451166.html"
 },
 {
  "as_of": "2026-07-27",
  "outbreak": true,
  "metric": "deaths",
  "value": 1405,
  "geography": "national_drc",
  "count_type": "cumulative",
  "date": "2026-07-27",
  "source": "Google News - DR Congo (en)",
  "url": "https://news.google.com/rss/articles/CBMioAFBVV95cUxPUlRLaDAyMmRIa3JTVl9NbzA2M1BkQjVKVzhBVHM0V3cwbEVXZTE5dXNYc1JlLW9udklzMkdQaVVlN1VjdW1XUUhtQ29mSHBiNkRCV01KSHNRZmxTbjVVSHB6T0NMb2xpNG1KM013clkxTW9DQVRCa2VKTkpjSDlsN3NJTEpCTVVDZDlIcENkY2NRZFEyUUtPenhtWWNEcXdi?oc=5"
 },
 {
  "as_of": "2026-07-27",
  "count_type": "cumulative",
  "metric": "total_cases",
  "outbreak": true,
  "value": 3000,
  "geography": "national_drc",
  "date": "2026-07-27",
  "source": "Google News - RDC (fr)",
  "url": "2026-07-27T05:40:10#e93d2ddb58e6"
 },
 {
  "metric": "deaths",
  "as_of": "2026-07-27",
  "outbreak": true,
  "count_type": "cumulative",
  "value": 1354,
  "geography": "national_drc",
  "date": "2026-07-27",
  "source": "Google News - RDC (fr)",
  "url": "2026-07-27T05:40:10#e93d2ddb58e6"
 },
 {
  "as_of": "2026-07-27",
  "outbreak": true,
  "metric": "deaths",
  "value": 1300,
  "geography": "national_drc",
  "count_type": "cumulative",
  "date": "2026-07-27",
  "source": "Google News - RDC (fr)",
  "url": "https://news.google.com/rss/articles/CBMiugFBVV95cUxNOHJfYlRBaWpvR05RRmZmaW9VSzJPUEQzOUdNRDFjVko2TURiZWJ4UG8zb014N0JBM1RBRHh2bDZrMmxvenZhX0tMZ2gwWjZOOEYtQllkVzlDeUxRY29TTGFCbEs2a2ktY2IyU1lNaDc3bXIwUWZET3pQRDN3SVp2bnVtUHhMMS1KLXZPVDVpRG9zR1I0Q2RrdE5JOERNdVp4VWVJbXNvSHkxUnMzSWFQY2VsTVFuQkhBb2fSAb8BQVVfeXFMTldyNUx4SnBsT3NQYWUwbmY1OHdYalBLTTM5Qnk2d2lYbzZ0MTVvXzRfaGd6MDRFQmZ5Vkdhd2s4eENpVzRRTk1fRUVmcGg0YTh1ZnFIQWozXzdtWUs5TFhwWFZEUUlEckNLcmxxN0lGQ3oyWmE1amkzLU52d1piMklSR2dYd0NuNjR2b0x6c1V1YnAwcHliQVZGQnFoVDFvdDB2NnNJNTVCRmtaRGxWYkxFWFU0NHBzTTRpS0c1TXc?oc=5"
 },
 {
  "as_of": "2026-07-27",
  "outbreak": true,
  "metric": "total_cases",
  "value": 3000,
  "geography": "national_drc",
  "count_type": "cumulative",
  "date": "2026-07-27",
  "source": "Google News - RDC (fr)",
  "url": "https://news.google.com/rss/articles/CBMiugFBVV95cUxNOHJfYlRBaWpvR05RRmZmaW9VSzJPUEQzOUdNRDFjVko2TURiZWJ4UG8zb014N0JBM1RBRHh2bDZrMmxvenZhX0tMZ2gwWjZOOEYtQllkVzlDeUxRY29TTGFCbEs2a2ktY2IyU1lNaDc3bXIwUWZET3pQRDN3SVp2bnVtUHhMMS1KLXZPVDVpRG9zR1I0Q2RrdE5JOERNdVp4VWVJbXNvSHkxUnMzSWFQY2VsTVFuQkhBb2fSAb8BQVVfeXFMTldyNUx4SnBsT3NQYWUwbmY1OHdYalBLTTM5Qnk2d2lYbzZ0MTVvXzRfaGd6MDRFQmZ5Vkdhd2s4eENpVzRRTk1fRUVmcGg0YTh1ZnFIQWozXzdtWUs5TFhwWFZEUUlEckNLcmxxN0lGQ3oyWmE1amkzLU52d1piMklSR2dYd0NuNjR2b0x6c1V1YnAwcHliQVZGQnFoVDFvdDB2NnNJNTVCRmtaRGxWYkxFWFU0NHBzTTRpS0c1TXc?oc=5"
 },
 {
  "count_type": "cumulative",
  "metric": "deaths",
  "as_of": "2026-07-23",
  "geography": "national_drc",
  "outbreak": true,
  "value": 1000,
  "date": "2026-07-23",
  "source": "Google News - RDC (fr)",
  "url": "2026-07-23T12:24:00#4b5330744b81"
 },
 {
  "as_of": "2026-07-22",
  "outbreak": true,
  "metric": "deaths",
  "value": 1000,
  "geography": "cross_border_total",
  "count_type": "cumulative",
  "date": "2026-07-22",
  "source": "Google News - RDC (fr)",
  "url": "https://news.google.com/rss/articles/CBMiyAFBVV95cUxNYUpkd3BXVHE5cDRMS0h2cVF2RGpTV0NsNExyZW45dXNWbzFNM2QxYTdiQ1V3VDM3WWhGal9jYmVNaHBaTFJUbGVsclZhTHk4Qm9sTjR2SVNUZkpXTE1IMFJ3V1ZCbnRDX0ZHOTRuQXV3MktnbVNITTdNaGVGMEYtOGRhWGphMlJMa1hsa2tqYnJ6dXFSUk5CaXBUNkxQVmRwa1VrZDVvazdvVlR4eFpDeTZERW83VzFVVzVKWnJkeWgwQTVYcGZyZg?oc=5"
 },
 {
  "count_type": "cumulative",
  "as_of": null,
  "geography": "national_drc",
  "metric": "deaths",
  "value": 1000,
  "outbreak": true,
  "date": "2026-07-22",
  "source": "Google News - DR Congo (en)",
  "url": "2026-07-22T11:48:39#d46a2965a45d"
 },
 {
  "as_of": null,
  "outbreak": true,
  "metric": "confirmed_cases",
  "value": 500,
  "geography": "unclear",
  "count_type": "cumulative",
  "date": "2026-06-06",
  "source": "Economic Times India",
  "url": "https://economictimes.indiatimes.com/news/international/world-news/nearly-500-confirmed-cases-in-central-africa-ebola-outbreak-who/articleshow/131549046.cms"
 },
 {
  "as_of": "2026-07-23",
  "count_type": "cumulative",
  "geography": "national_drc",
  "outbreak": true,
  "metric": "deaths",
  "value": 1033,
  "date": "2026-07-23",
  "source": "Google News - DR Congo (en)",
  "url": "2026-07-23T15:56:45#de617b1c64ea"
 },
 {
  "metric": "total_cases",
  "geography": "national_drc",
  "value": 2500,
  "as_of": "2026-07-23",
  "outbreak": true,
  "count_type": "cumulative",
  "date": "2026-07-23",
  "source": "Google News - DR Congo (en)",
  "url": "2026-07-23T15:56:45#de617b1c64ea"
 },
 {
  "as_of": null,
  "outbreak": true,
  "metric": "total_cases",
  "value": 2011,
  "geography": "national_drc",
  "count_type": "cumulative",
  "date": "2026-07-16",
  "source": "Google News - RDC (fr)",
  "url": "https://news.google.com/rss/articles/CBMi1AFBVV95cUxNSi1RLXl6ay03X21QV1J0V2wyb1hkYVljSXhpMHBKUHhISnVLZlJLeEZwbW9xbW9PY01BdVN6VktMRW11RjhSemNaVGpsWENfUXlIbjc1YkM1OTlkQ096RkJEZTlYajJWcmI2R2FYa2x0N1M2eFdIUERVWnJNRmZUUnpzZFZKSU15X19QNnZPSnhQVkNFVU1FckFQZ0pUa2FtUnhSSXhMTS1hZHlFU1dtQ2tqVzNuOEJqVU5xSkdPX2kyNXl1RkYwVEV1SlV3S00wM3NDcg?oc=5"
 },
 {
  "metric": "deaths",
  "outbreak": true,
  "value": 1400,
  "count_type": "cumulative",
  "geography": "national_drc",
  "as_of": null,
  "date": "2026-07-27",
  "source": "Google News - DR Congo (en)",
  "url": "2026-07-27T10:27:49#84ff7fb59aa1"
 },
 {
  "count_type": "cumulative",
  "value": 1000,
  "outbreak": true,
  "geography": "cross_border_total",
  "metric": "deaths",
  "as_of": "2026-07-23",
  "date": "2026-07-23",
  "source": "Google News - RDC (fr)",
  "url": "2026-07-23T09:18:28#cc7502de3fbc"
 },
 {
  "geography": "national_drc",
  "outbreak": true,
  "count_type": "cumulative",
  "metric": "deaths",
  "value": 1033,
  "as_of": "2026-07-23",
  "date": "2026-07-23",
  "source": "Google News - DR Congo (en)",
  "url": "2026-07-23T18:22:20#fd1557cb790e"
 },
 {
  "value": 2500,
  "count_type": "cumulative",
  "metric": "confirmed_cases",
  "geography": "national_drc",
  "outbreak": true,
  "as_of": "2026-07-23",
  "date": "2026-07-23",
  "source": "Google News - DR Congo (en)",
  "url": "2026-07-23T18:22:20#fd1557cb790e"
 },
 {
  "as_of": null,
  "outbreak": true,
  "metric": "deaths",
  "value": 25,
  "geography": "subnational",
  "count_type": "cumulative",
  "date": "2026-08-04",
  "source": "Radio Okapi",
  "url": "https://www.radiookapi.net/2026/08/04/actualite/sante/ituri-ebola-continue-de-faire-des-ravages-tchomia-avec-un-taux-de"
 },
 {
  "as_of": null,
  "outbreak": true,
  "metric": "confirmed_cases",
  "value": 41,
  "geography": "subnational",
  "count_type": "cumulative",
  "date": "2026-08-04",
  "source": "Radio Okapi",
  "url": "https://www.radiookapi.net/2026/08/04/actualite/sante/ituri-ebola-continue-de-faire-des-ravages-tchomia-avec-un-taux-de"
 },
 {
  "as_of": "2026-07-03",
  "outbreak": true,
  "metric": "deaths",
  "value": 447,
  "geography": "national_drc",
  "count_type": "cumulative",
  "date": "2026-07-03",
  "source": "Google News - DR Congo (en)",
  "url": "https://news.google.com/rss/articles/CBMipAFBVV95cUxQMFphcXJfOERySmttQ3pPU2U0RkI2QWc4Qk15RnB2bEtUcXFWOGFUaUZZejYxZHVieXhacHd3clRldnQ0cHpqUDFQNmp4U3NDMXRtbUZNOGhHOTFTTkZPTHBaNXBDTDRWOTctd2ktZlk5OVNtS2p4OXJrTGlyMHJ1blU2aUF3dF9RaXhVaW5jZVBSWXZ3eHFqZ0owc1RyMXpkYmNaWtIBpAFBVV95cUxQMFphcXJfOERySmttQ3pPU2U0RkI2QWc4Qk15RnB2bEtUcXFWOGFUaUZZejYxZHVieXhacHd3clRldnQ0cHpqUDFQNmp4U3NDMXRtbUZNOGhHOTFTTkZPTHBaNXBDTDRWOTctd2ktZlk5OVNtS2p4OXJrTGlyMHJ1blU2aUF3dF9RaXhVaW5jZVBSWXZ3eHFqZ0owc1RyMXpkYmNaWg?oc=5"
 },
 {
  "as_of": "2026-07-27",
  "outbreak": true,
  "metric": "confirmed_cases",
  "value": 3200,
  "geography": "national_drc",
  "count_type": "cumulative",
  "date": "2026-07-27",
  "source": "Google News - DR Congo (en)",
  "url": "https://news.google.com/rss/articles/CBMihwFBVV95cUxONmU2VlZWOGVqRjYwZEZyai1DOGE3RTFRbERFNnQ2REtMSlo2bGpfR1g3MkJQcEViQnVvMEVQLURwWmFJVkJtd0xDVkFoUzF4b0kybU1ESnF5ZVRnM1k1SGFOQl82SDRlSGNrbVViR3dvMXE2SFZ1QmxwTFY2WkR3NEhuS3FuTzA?oc=5"
 },
 {
  "as_of": "2026-07-27",
  "outbreak": true,
  "metric": "deaths",
  "value": 1405,
  "geography": "national_drc",
  "count_type": "cumulative",
  "date": "2026-07-27",
  "source": "Google News - DR Congo (en)",
  "url": "https://news.google.com/rss/articles/CBMihwFBVV95cUxONmU2VlZWOGVqRjYwZEZyai1DOGE3RTFRbERFNnQ2REtMSlo2bGpfR1g3MkJQcEViQnVvMEVQLURwWmFJVkJtd0xDVkFoUzF4b0kybU1ESnF5ZVRnM1k1SGFOQl82SDRlSGNrbVViR3dvMXE2SFZ1QmxwTFY2WkR3NEhuS3FuTzA?oc=5"
 },
 {
  "as_of": "2026-06-27",
  "outbreak": true,
  "metric": "total_cases",
  "value": 1200,
  "geography": "national_drc",
  "count_type": "cumulative",
  "date": "2026-06-27",
  "source": "Anadolu Agency",
  "url": "https://www.aa.com.tr/en/africa/ebola-cases-top-1-200-in-dr-congo-as-government-battles-community-resistance/3979806"
 },
 {
  "as_of": "2026-06-27",
  "outbreak": true,
  "metric": "recovered",
  "value": 148,
  "geography": "national_drc",
  "count_type": "cumulative",
  "date": "2026-06-27",
  "source": "Anadolu Agency",
  "url": "https://www.aa.com.tr/en/africa/ebola-cases-top-1-200-in-dr-congo-as-government-battles-community-resistance/3979806"
 },
 {
  "as_of": "2026-06-27",
  "outbreak": true,
  "metric": "total_cases",
  "value": 419,
  "geography": "national_drc",
  "count_type": "unclear",
  "date": "2026-06-27",
  "source": "Anadolu Agency",
  "url": "https://www.aa.com.tr/en/africa/ebola-cases-top-1-200-in-dr-congo-as-government-battles-community-resistance/3979806"
 },
 {
  "as_of": null,
  "outbreak": true,
  "metric": "deaths",
  "value": 400,
  "geography": "national_drc",
  "count_type": "cumulative",
  "date": "2026-07-03",
  "source": "France24",
  "url": "https://www.france24.com/en/more-than-400-dead-in-dr-congo-s-ebola-outbreak"
 },
 {
  "as_of": null,
  "outbreak": true,
  "metric": "confirmed_cases",
  "value": 1,
  "geography": "unclear",
  "count_type": "new",
  "date": "2026-07-03",
  "source": "France24",
  "url": "https://www.france24.com/en/more-than-400-dead-in-dr-congo-s-ebola-outbreak"
 },
 {
  "metric": "confirmed_cases",
  "value": 4120,
  "count_type": "cumulative",
  "geography": "national_drc",
  "outbreak": true,
  "as_of": null,
  "date": "2026-08-09",
  "source": "Google News - RDC (fr)",
  "url": "https://news.google.com/rss/articles/CBMie0FVX3lxTE1DRTZIU08xeGh4ZWRPdnhQWmowTzByQnJZMDg3c1ZDRTA1czlBNzBWUWNNUHpoMHZwVENJLXZZWGZnaWR0ZkZNQ0p2ZnpkeHFmcFh6Zm9DeFQ0QmF0ZEwxZnFZTmJTY3d3N0tBYnVkUGJvRHZoX0k5aGRwTQ?oc=5"
 },
 {
  "value": 1887,
  "count_type": "cumulative",
  "outbreak": true,
  "metric": "deaths",
  "as_of": null,
  "geography": "national_drc",
  "date": "2026-08-09",
  "source": "Google News - RDC (fr)",
  "url": "https://news.google.com/rss/articles/CBMie0FVX3lxTE1DRTZIU08xeGh4ZWRPdnhQWmowTzByQnJZMDg3c1ZDRTA1czlBNzBWUWNNUHpoMHZwVENJLXZZWGZnaWR0ZkZNQ0p2ZnpkeHFmcFh6Zm9DeFQ0QmF0ZEwxZnFZTmJTY3d3N0tBYnVkUGJvRHZoX0k5aGRwTQ?oc=5"
 },
 {
  "as_of": null,
  "outbreak": true,
  "metric": "suspected_cases",
  "value": 220,
  "geography": "national_drc",
  "count_type": "cumulative",
  "date": "2026-05-26",
  "source": "Bloomberg Markets",
  "url": "https://www.bloomberg.com/news/videos/2026-05-26/who-warns-ebola-epidemic-is-outpacing-response-video"
 },
 {
  "as_of": null,
  "outbreak": true,
  "metric": "deaths",
  "value": 100,
  "geography": "national_drc",
  "count_type": "cumulative",
  "date": "2026-06-09",
  "source": "The Hindu",
  "url": "https://www.thehindu.com/news/international/congo-ebola-outbreak-cases-rise-after-a-month/article71079625.ece"
 },
 {
  "as_of": null,
  "outbreak": true,
  "metric": "total_cases",
  "value": 550,
  "geography": "national_drc",
  "count_type": "cumulative",
  "date": "2026-06-09",
  "source": "The Hindu",
  "url": "https://www.thehindu.com/news/international/congo-ebola-outbreak-cases-rise-after-a-month/article71079625.ece"
 },
 {
  "metric": "confirmed_cases",
  "value": 3360,
  "geography": "national_drc",
  "count_type": "cumulative",
  "as_of": "2026-07-29",
  "outbreak": true,
  "date": "2026-07-29",
  "source": "Asharq Al-Awsat",
  "url": "2026-07-29T09:10:45#a44c27ef5595"
 },
 {
  "metric": "total_cases",
  "geography": "national_drc",
  "as_of": "2026-07-22",
  "count_type": "cumulative",
  "value": 2400,
  "outbreak": true,
  "date": "2026-07-22",
  "source": "Google News - DR Congo (en)",
  "url": "2026-07-22T22:43:36#2614de13837f"
 },
 {
  "as_of": "2026-07-23",
  "outbreak": true,
  "metric": "deaths",
  "value": 1000,
  "geography": "national_drc",
  "count_type": "cumulative",
  "date": "2026-07-23",
  "source": "Google News - DR Congo (en)",
  "url": "https://news.google.com/rss/articles/CBMixAFBVV95cUxNYmZNd0tUVDN5V0U2a0V1NW15ei1IVDBQMmhtYjFSQm84ODRpalNqX1NWWjIzWWFEUm9HYTdISkxmSGJQQUdkRldiWFBTSElpNmxoOEJFM2ZnczVEMVd0UlBEanU2dTNEZExsdU5CSjAxcDdEaXR5ZGVtSE9lZTdpTF9QOTlRek1fa1dWWGtPNjE3cUxlOHJRNjN2OFQ5V05CN1NZcDdHR3FQMXFYM0RaY05Jcmx3WWZZYWVjcTA4b3lXSU850gHKAUFVX3lxTE5lanVjUTlQdFVqZncwdmJVdExUZU4xaVBFVk5YdGxHcXRQUVg0andNcWp1MVBnS01BT1ROTzJCeS1uQ0xwVVdfQlE2NVFiX09taDJNb1BWRnV1R0dUa215YUl6ZWFSNGF2SlF3dXB2cHVNMGhDemI3Tmd5VkFOU05Mckc4cDUyeXZlOHU4TVRxUGlmVkZkdTFxM0Y4S2FNRVMwS3g2U1Z4NXctdXY5NHZLNWVFd1hnUFd2aU1EdG50WUMyTXpZN0VjSXc?oc=5"
 },
 {
  "as_of": "2026-07-18",
  "outbreak": true,
  "metric": "suspected_cases",
  "value": 4,
  "geography": "subnational",
  "count_type": "unclear",
  "date": "2026-07-18",
  "source": "Actualité.cd",
  "url": "https://actualite.cd/2026/07/18/ituri-les-activites-ont-repris-nyankunde-deux-des-quatre-malades-evades-du-centre-de"
 },
 {
  "as_of": "2026-07-18",
  "outbreak": true,
  "metric": "suspected_cases",
  "value": 2,
  "geography": "subnational",
  "count_type": "unclear",
  "date": "2026-07-18",
  "source": "Actualité.cd",
  "url": "https://actualite.cd/2026/07/18/ituri-les-activites-ont-repris-nyankunde-deux-des-quatre-malades-evades-du-centre-de"
 },
 {
  "as_of": null,
  "outbreak": true,
  "metric": "total_cases",
  "value": 2000,
  "geography": "national_drc",
  "count_type": "cumulative",
  "date": "2026-07-15",
  "source": "Al Jazeera English",
  "url": "https://www.aljazeera.com/news/2026/7/15/drc-ebola-cases-surpass-2000-as-more-health-workers-begin-strike?traffic_source=rss"
 },
 {
  "as_of": null,
  "outbreak": true,
  "metric": "deaths",
  "value": 754,
  "geography": "national_drc",
  "count_type": "cumulative",
  "date": "2026-07-15",
  "source": "Al Jazeera English",
  "url": "https://www.aljazeera.com/news/2026/7/15/drc-ebola-cases-surpass-2000-as-more-health-workers-begin-strike?traffic_source=rss"
 },
 {
  "as_of": null,
  "outbreak": true,
  "metric": "deaths",
  "value": 1000,
  "geography": "national_drc",
  "count_type": "cumulative",
  "date": "2026-07-23",
  "source": "Google News - DR Congo (en)",
  "url": "https://news.google.com/rss/articles/CBMijwFBVV95cUxOdGRFdUltYzYwd0xrSmNnRkoySS1HTEFwb3ZVWTBxeDV2MU5rdXUyX1prWUUxeVM1UThickhtYlMzbmlkdUZuU0djM0dTbmxDbmxaNXBrRzJtZ1M2ZndBTHpGR0RLZEJVYWlCblV2aHBybl9vLVEzdGZ3d3VSWUY5bGdRYW1GLTNGWWN2N2hySQ?oc=5"
 },
 {
  "as_of": "2026-07-23",
  "outbreak": true,
  "metric": "deaths",
  "value": 1000,
  "geography": "national_drc",
  "count_type": "cumulative",
  "date": "2026-07-23",
  "source": "Google News - RDC (fr)",
  "url": "https://news.google.com/rss/articles/CBMic0FVX3lxTE1QdmU0T1hBdXdLNWtWWEdncGJ0UUFHT1ctaU9RM29hNktGU1dsNE1HcmZZM2o0YTZDUFpqbFZVM29iaXdNN1VJN0V1S2ZGX19yVGlXVWpKVkUtd2xHWXR0bnd4TG5uOFVaNHBWTk10bnotUDQ?oc=5"
 },
 {
  "as_of": null,
  "outbreak": true,
  "metric": "suspected_cases",
  "value": 1000,
  "geography": "national_drc",
  "count_type": "new",
  "date": "2026-07-27",
  "source": "France24 Arabic",
  "url": "https://www.france24.com/ar/%D8%A3%D9%81%D8%B1%D9%8A%D9%82%D9%8A%D8%A7/20260727-%D8%AA%D8%B3%D8%AC%D9%8A%D9%84-%D8%A3%D9%84%D9%81-%D8%AD%D8%A7%D9%84%D8%A9-%D8%AC%D8%AF%D9%8A%D8%AF%D8%A9-%D8%A5%D9%8A%D8%A8%D9%88%D9%84%D8%A7-%D8%A7%D9%84%D9%83%D9%88%D9%86%D8%BA%D9%88-%D8%A7%D9%84%D8%AF%D9%8A%D9%85%D9%82%D8%B1%D8%A7%D8%B7%D9%8A%D8%A9-%D9%85%D8%AF%D9%8A%D8%B1-%D8%A7%D9%84%D8%B5%D8%AD%D8%A9-%D8%A7%D9%84%D8%B9%D8%A7%D9%84%D9%85%D9%8A%D8%A9-%D9%8A%D8%AD%D8%B0%D8%B1-%D8%AA%D9%81%D8%B4%D9%8A-%D8%BA%D9%8A%D8%B1-%D9%85%D8%B3%D8%A8%D9%88%D9%82-%D9%81%D9%8A%D8%B1%D9%88%D8%B3"
 },
 {
  "as_of": null,
  "outbreak": true,
  "metric": "total_cases",
  "value": 3000,
  "geography": "national_drc",
  "count_type": "cumulative",
  "date": "2026-07-27",
  "source": "France24 Arabic",
  "url": "https://www.france24.com/ar/%D8%A3%D9%81%D8%B1%D9%8A%D9%82%D9%8A%D8%A7/20260727-%D8%AA%D8%B3%D8%AC%D9%8A%D9%84-%D8%A3%D9%84%D9%81-%D8%AD%D8%A7%D9%84%D8%A9-%D8%AC%D8%AF%D9%8A%D8%AF%D8%A9-%D8%A5%D9%8A%D8%A8%D9%88%D9%84%D8%A7-%D8%A7%D9%84%D9%83%D9%88%D9%86%D8%BA%D9%88-%D8%A7%D9%84%D8%AF%D9%8A%D9%85%D9%82%D8%B1%D8%A7%D8%B7%D9%8A%D8%A9-%D9%85%D8%AF%D9%8A%D8%B1-%D8%A7%D9%84%D8%B5%D8%AD%D8%A9-%D8%A7%D9%84%D8%B9%D8%A7%D9%84%D9%85%D9%8A%D8%A9-%D9%8A%D8%AD%D8%B0%D8%B1-%D8%AA%D9%81%D8%B4%D9%8A-%D8%BA%D9%8A%D8%B1-%D9%85%D8%B3%D8%A8%D9%88%D9%82-%D9%81%D9%8A%D8%B1%D9%88%D8%B3"
 },
 {
  "as_of": null,
  "outbreak": true,
  "metric": "deaths",
  "value": 1354,
  "geography": "national_drc",
  "count_type": "cumulative",
  "date": "2026-07-27",
  "source": "France24 Arabic",
  "url": "https://www.france24.com/ar/%D8%A3%D9%81%D8%B1%D9%8A%D9%82%D9%8A%D8%A7/20260727-%D8%AA%D8%B3%D8%AC%D9%8A%D9%84-%D8%A3%D9%84%D9%81-%D8%AD%D8%A7%D9%84%D8%A9-%D8%AC%D8%AF%D9%8A%D8%AF%D8%A9-%D8%A5%D9%8A%D8%A8%D9%88%D9%84%D8%A7-%D8%A7%D9%84%D9%83%D9%88%D9%86%D8%BA%D9%88-%D8%A7%D9%84%D8%AF%D9%8A%D9%85%D9%82%D8%B1%D8%A7%D8%B7%D9%8A%D8%A9-%D9%85%D8%AF%D9%8A%D8%B1-%D8%A7%D9%84%D8%B5%D8%AD%D8%A9-%D8%A7%D9%84%D8%B9%D8%A7%D9%84%D9%85%D9%8A%D8%A9-%D9%8A%D8%AD%D8%B0%D8%B1-%D8%AA%D9%81%D8%B4%D9%8A-%D8%BA%D9%8A%D8%B1-%D9%85%D8%B3%D8%A8%D9%88%D9%82-%D9%81%D9%8A%D8%B1%D9%88%D8%B3"
 },
 {
  "as_of": null,
  "outbreak": true,
  "metric": "confirmed_cases",
  "value": 800,
  "geography": "national_drc",
  "count_type": "cumulative",
  "date": "2026-06-17",
  "source": "Dawn Pakistan",
  "url": "https://www.dawn.com/news/2008618/congo-ebola-response-strained-a-month-after-who-declares-international-emergency"
 },
 {
  "geography": "national_drc",
  "as_of": "2026-07-23",
  "outbreak": true,
  "count_type": "cumulative",
  "metric": "deaths",
  "value": 1000,
  "date": "2026-07-23",
  "source": "Google News - DR Congo (en)",
  "url": "2026-07-23T07:42:00#3345fec85731"
 },
 {
  "geography": "national_drc",
  "metric": "confirmed_cases",
  "outbreak": true,
  "count_type": "cumulative",
  "value": 3200,
  "as_of": "2026-07-26",
  "date": "2026-07-26",
  "source": "Google News - DR Congo (en)",
  "url": "2026-07-26T23:13:29#9143716a7a5b"
 },
 {
  "outbreak": true,
  "count_type": "cumulative",
  "geography": "national_drc",
  "metric": "deaths",
  "as_of": "2026-07-26",
  "value": 1405,
  "date": "2026-07-26",
  "source": "Google News - DR Congo (en)",
  "url": "2026-07-26T23:13:29#9143716a7a5b"
 },
 {
  "as_of": "2026-07-04",
  "outbreak": true,
  "metric": "confirmed_cases",
  "value": 1500,
  "geography": "national_drc",
  "count_type": "cumulative",
  "date": "2026-07-04",
  "source": "Google News - RDC (fr)",
  "url": "https://news.google.com/rss/articles/CBMilAFBVV95cUxPV1RlNGVSeEJGQ0Yyb2pJVTVESmwtT1Q2a0paZmw5ZEdRTC1sS1hDa1Zzbm1YVHd3MFhyZVhabGdUdGRDV1QweUt4LWJqUGFiM3Z2UVIzVDJzcUFPSTVMTFR2dmJpRDdPUExSRTBPNGpGX3VqRUM2VjE2LS1lUmpMZmt3UFNnVVlmZHlIWDk3R3V6WFdX?oc=5"
 },
 {
  "as_of": "2026-07-04",
  "outbreak": true,
  "metric": "deaths",
  "value": 473,
  "geography": "national_drc",
  "count_type": "cumulative",
  "date": "2026-07-04",
  "source": "Google News - RDC (fr)",
  "url": "https://news.google.com/rss/articles/CBMilAFBVV95cUxPV1RlNGVSeEJGQ0Yyb2pJVTVESmwtT1Q2a0paZmw5ZEdRTC1sS1hDa1Zzbm1YVHd3MFhyZVhabGdUdGRDV1QweUt4LWJqUGFiM3Z2UVIzVDJzcUFPSTVMTFR2dmJpRDdPUExSRTBPNGpGX3VqRUM2VjE2LS1lUmpMZmt3UFNnVVlmZHlIWDk3R3V6WFdX?oc=5"
 },
 {
  "as_of": null,
  "outbreak": true,
  "metric": "deaths",
  "value": 1587,
  "geography": "national_drc",
  "count_type": "cumulative",
  "date": "2026-08-02",
  "source": "Google News - RDC (fr)",
  "url": "https://news.google.com/rss/articles/CBMiQkFVX3lxTFBlZDNIRTI1VDFFLTFxX3Vvd1A2ZnhpTWtQYWFwemtsU0F5czA5c2gyMVpJcGs3NDRtUklCR1RPVFdBZ9IBQkFVX3lxTFBlZDNIRTI1VDFFLTFxX3Vvd1A2ZnhpTWtQYWFwemtsU0F5czA5c2gyMVpJcGs3NDRtUklCR1RPVFdBZw?oc=5"
 },
 {
  "as_of": null,
  "outbreak": true,
  "metric": "suspected_cases",
  "value": 120,
  "geography": "national_drc",
  "count_type": "cumulative",
  "date": "2026-05-19",
  "source": "Africanews",
  "url": "http://www.africanews.com/2026/05/19/over-90-deaths-in-latest-dr-congo-ebola-crisis-this-is-what-we-know/"
 },
 {
  "as_of": null,
  "outbreak": true,
  "metric": "total_cases",
  "value": 3700,
  "geography": "national_drc",
  "count_type": "cumulative",
  "date": "2026-08-03",
  "source": "France24 French",
  "url": "https://www.france24.com/fr/vid%C3%A9o/20260803-l-%C3%A9pid%C3%A9mie-d-ebola-flamb%C3%A9e-avec-3-700-cas-en-rdc"
 },
 {
  "as_of": null,
  "outbreak": true,
  "metric": "total_cases",
  "value": 3605,
  "geography": "national_drc",
  "count_type": "cumulative",
  "date": "2026-08-03",
  "source": "France24 French",
  "url": "https://www.france24.com/fr/vid%C3%A9o/20260803-l-%C3%A9pid%C3%A9mie-d-ebola-flamb%C3%A9e-avec-3-700-cas-en-rdc"
 },
 {
  "as_of": null,
  "outbreak": true,
  "metric": "deaths",
  "value": 1000,
  "geography": "national_drc",
  "count_type": "cumulative",
  "date": "2026-07-23",
  "source": "NPR World",
  "url": "https://www.npr.org/2026/07/23/nx-s1-5902980/over-1-000-people-have-died-in-congos-ebola-outbreak"
 },
 {
  "as_of": null,
  "count_type": "cumulative",
  "value": 5000,
  "metric": "confirmed_cases",
  "geography": "national_drc",
  "outbreak": true,
  "date": "2026-08-19",
  "source": "AP News",
  "url": "https://news.google.com/rss/articles/CBMijwFBVV95cUxNMENLdm9uQWlhbXhxZXpLcXlyQUV0NU5NbGlOb29UeFVtNk92aEtlV0hZSWV3c1RseFFBZVFJVEJ2OUhHdk1zTmxZa1FfdzhYQVYwSEN3SWloLUVvbjY1U2FRanlYTmFXNWlFTzVUb1lWbzViZUluUkhROUdRdVloSU9VeldIM1RNTmYxWWZWZw?oc=5"
 },
 {
  "as_of": "2026-07-23",
  "outbreak": true,
  "metric": "deaths",
  "value": 1000,
  "geography": "cross_border_total",
  "count_type": "cumulative",
  "date": "2026-07-23",
  "source": "France24 French",
  "url": "https://www.france24.com/fr/%C3%A9missions/journal-de-l-afrique/20260723-ebola-en-rdc-et-en-ouganda-le-bilan-d%C3%A9passe-d%C3%A9sormais-les-1-000-morts-selon-l-oms"
 },
 {
  "as_of": null,
  "outbreak": true,
  "metric": "total_cases",
  "value": 2000,
  "geography": "national_drc",
  "count_type": "cumulative",
  "date": "2026-07-15",
  "source": "Google News - RDC (fr)",
  "url": "https://news.google.com/rss/articles/CBMi8wFBVV95cUxQYkd5SGVrekFQU2JkVUlUVWt5SmpmWnNnWXlVX2hrMmRoajEwN1ROTlRiajhhQjFtNTducmxtdGRMYXRuMFc3dklJRmRiR2RYSlNaTGxtQ0pFY09CTWM4dTdfQjRTSDJucVRnYzhaVU5OeXYySldrQW1NRUZJRGFmSTcwczVuSXJqOVZMeTVSS0UtX2hhRl9aUXVyZHVqOUk5ODNCc2owUXJta2tkOFU2WnRUTGN0TzV4T3ZUMUk5ZXNPeklHNFdaLWpYWkRkenY4ajMxd3lBNzdQeE0wcVEyX0xDRzRCdnBRWkFXVzF5a0ZOUE0?oc=5"
 },
 {
  "as_of": "2026-07-28",
  "outbreak": true,
  "metric": "total_cases",
  "value": 3200,
  "geography": "national_drc",
  "count_type": "cumulative",
  "date": "2026-07-28",
  "source": "Google News - DR Congo (en)",
  "url": "https://news.google.com/rss/articles/CBMiuAFBVV95cUxPQzRQZURhVGZyeDBQbVdHOHhhVm80aTBmRk1yMXF3NmRRTlNzaURLN3FBWVpydzBOWVo3N3M0TnA0N1J3S2FrTkxWTHAtZVJqbGxrdDRQM1ZIVTBpUmdnQkM3dUZyZVpTaWdmSVA5X2htbXhZcnJjU0c2VTN4Rmdod3h2ZVdxdng2ZDFUZHJKVlZwQkxRSWNKb2dxSWNGeHB0cXQ1SVJ2WDItelFLNkhlcDFVTVI5WS1m?oc=5"
 },
 {
  "as_of": "2026-07-16",
  "outbreak": true,
  "metric": "total_cases",
  "value": 2000,
  "geography": "national_drc",
  "count_type": "cumulative",
  "date": "2026-07-16",
  "source": "Google News - RDC (fr)",
  "url": "https://news.google.com/rss/articles/CBMiiAFBVV95cUxOTUEyZjFUQy1ObVpxMF90eVFtZ05RVXZDcWVHUFI4VDJsQW0wb2JIcW1sMFNRY2tiS01WOUV4aHk3TDgxMGlySk1mZTFIbjBRVERyblJRODdSMWJvLXA1VUNVSmR4YnJPamxZSW5SVllHbmgwRWNMRTl5T3VJQTdobzBaOGtWRHFt?oc=5"
 },
 {
  "as_of": "2026-07-16",
  "outbreak": true,
  "metric": "deaths",
  "value": 754,
  "geography": "national_drc",
  "count_type": "cumulative",
  "date": "2026-07-16",
  "source": "Google News - RDC (fr)",
  "url": "https://news.google.com/rss/articles/CBMiiAFBVV95cUxOTUEyZjFUQy1ObVpxMF90eVFtZ05RVXZDcWVHUFI4VDJsQW0wb2JIcW1sMFNRY2tiS01WOUV4aHk3TDgxMGlySk1mZTFIbjBRVERyblJRODdSMWJvLXA1VUNVSmR4YnJPamxZSW5SVllHbmgwRWNMRTl5T3VJQTdobzBaOGtWRHFt?oc=5"
 },
 {
  "as_of": "2026-06-04",
  "outbreak": true,
  "metric": "confirmed_cases",
  "value": 344,
  "geography": "national_drc",
  "count_type": "cumulative",
  "date": "2026-06-04",
  "source": "France24",
  "url": "https://www.france24.com/en/video/20260604-who-says-ebola-response-catching-up-as-confirmed-drc-cases-hit-344"
 },
 {
  "as_of": "2026-06-04",
  "outbreak": true,
  "metric": "deaths",
  "value": 60,
  "geography": "national_drc",
  "count_type": "cumulative",
  "date": "2026-06-04",
  "source": "France24",
  "url": "https://www.france24.com/en/video/20260604-who-says-ebola-response-catching-up-as-confirmed-drc-cases-hit-344"
 },
 {
  "geography": "national_drc",
  "as_of": "2026-07-23",
  "outbreak": true,
  "value": 1000,
  "metric": "deaths",
  "count_type": "cumulative",
  "date": "2026-07-23",
  "source": "Google News - DR Congo (en)",
  "url": "2026-07-23T12:27:38#871d79ad9a6d"
 },
 {
  "as_of": "2026-05-19",
  "outbreak": true,
  "metric": "deaths",
  "value": 131,
  "geography": "national_drc",
  "count_type": "cumulative",
  "date": "2026-05-19",
  "source": "Dawn Pakistan",
  "url": "https://www.dawn.com/news/2001489/ebola-declared-continental-emergency-who-chief-concerned-at-scale-and-speed-of-dr-congo-outbreak"
 },
 {
  "as_of": "2026-05-19",
  "outbreak": true,
  "metric": "suspected_cases",
  "value": 513,
  "geography": "national_drc",
  "count_type": "cumulative",
  "date": "2026-05-19",
  "source": "Dawn Pakistan",
  "url": "https://www.dawn.com/news/2001489/ebola-declared-continental-emergency-who-chief-concerned-at-scale-and-speed-of-dr-congo-outbreak"
 },
 {
  "metric": "deaths",
  "as_of": "2026-07-22",
  "count_type": "cumulative",
  "value": 1000,
  "outbreak": true,
  "geography": "cross_border_total",
  "date": "2026-07-22",
  "source": "Google News - RDC (fr)",
  "url": "2026-07-22T13:49:24#a7e1ce52b5cd"
 },
 {
  "as_of": null,
  "outbreak": true,
  "metric": "confirmed_cases",
  "value": 1500,
  "geography": "national_drc",
  "count_type": "cumulative",
  "date": "2026-07-06",
  "source": "Google News - RDC (fr)",
  "url": "https://news.google.com/rss/articles/CBMiqAFBVV95cUxPalQwNTVscjBVc3NwUlU2dGJuemJ1bUdhMDRqakdkbzBmTEtQMDVacVprV2tBQkJkZEY5XzRfSHdOOEFKOTBSSEpIdENTUjdjVnF5aVl1Tk5tZEZFaXZjUUY1azAybGxGcVJyVDV1ZDducFplbm9YQm9leUFGWTlOUlFZU2QxanFVQXg2R241U3JKd21TbnJjRnV2N1NBbjJMZm9DTWREb3jSAa4BQVVfeXFMTkxHLS1XdEFGSko4S2tkeVE4ZG1nY3JDYjRsSUNMR0tGdzJPbkwxSDkya1ZKSDNMUnRxWDJXa2xMTmxfSnQ4UWIxTGx5a0FrdTI5SXY4Ylk2U0JDOG9xd3NMajhDVU9OUFVOX1N6SktzTE1Gd3NFaVZXWWZ5azJEcUVGd3poNGtNbGxMbDNFY3pOWlREeXRkZVZBU3V4SzlYcXo3OHhuM0cxRU1OVkVn?oc=5"
 },
 {
  "as_of": "2026-06-29",
  "outbreak": true,
  "metric": "confirmed_cases",
  "value": 1274,
  "geography": "national_drc",
  "count_type": "cumulative",
  "date": "2026-06-29",
  "source": "Google News - RDC (fr)",
  "url": "https://news.google.com/rss/articles/CBMie0FVX3lxTFA4V0VpXzI3YkxweWFGcnMtbGI0Q3N1b2hpcFZmd0MzdFNKTklYYjgyY1N0TlZnUG91bHd0d0pWa0NaMjNXd2EyVTktYndaWGxVRkJhb2JNaUMwUWFFVmxKTWtkTkpTck9ZMG1rNVhGWWxhVThYTlB4SzhkQQ?oc=5"
 },
 {
  "geography": "national_drc",
  "count_type": "cumulative",
  "value": 2000,
  "metric": "deaths",
  "as_of": null,
  "outbreak": true,
  "date": "2026-08-11",
  "source": "Google News - DR Congo (en)",
  "url": "https://news.google.com/rss/articles/CBMiV0FVX3lxTE5mdU9nLU1GYWZlUnJTbW9xbElqSVdQSjVBX1dYempUY045a2FDaUhGNHZtQ09pNE1iNG1CUDlJd3A3bkpFNmN2T2xEVlFGU1VsTXJuTC1GYw?oc=5"
 },
 {
  "as_of": "2026-06-02",
  "outbreak": true,
  "metric": "suspected_cases",
  "value": 116,
  "geography": "national_drc",
  "count_type": "cumulative",
  "date": "2026-06-02",
  "source": "Daily Nation Kenya",
  "url": "https://nation.africa/kenya/news/africa/ebola-in-drc-who-says-suspected-cases-drop-to-116-after-hundreds-ruled-out-5482344"
 },
 {
  "as_of": "2026-06-02",
  "outbreak": true,
  "metric": "confirmed_cases",
  "value": 321,
  "geography": "national_drc",
  "count_type": "cumulative",
  "date": "2026-06-02",
  "source": "Daily Nation Kenya",
  "url": "https://nation.africa/kenya/news/africa/ebola-in-drc-who-says-suspected-cases-drop-to-116-after-hundreds-ruled-out-5482344"
 },
 {
  "value": 3200,
  "as_of": "2026-07-27",
  "geography": "national_drc",
  "outbreak": true,
  "count_type": "cumulative",
  "metric": "total_cases",
  "date": "2026-07-27",
  "source": "Google News - DR Congo (en)",
  "url": "2026-07-27T02:11:13#82ac0e759c3d"
 },
 {
  "metric": "deaths",
  "value": 1405,
  "geography": "national_drc",
  "as_of": "2026-07-27",
  "outbreak": true,
  "count_type": "cumulative",
  "date": "2026-07-27",
  "source": "Google News - DR Congo (en)",
  "url": "2026-07-27T02:11:13#82ac0e759c3d"
 },
 {
  "as_of": null,
  "outbreak": true,
  "metric": "deaths",
  "value": 600,
  "geography": "national_drc",
  "count_type": "cumulative",
  "date": "2026-07-09",
  "source": "Asharq Al-Awsat",
  "url": "https://english.aawsat.com/node/5294010"
 },
 {
  "as_of": null,
  "outbreak": true,
  "metric": "deaths",
  "value": 5,
  "geography": "cross_border_total",
  "count_type": "cumulative",
  "date": "2026-05-15",
  "source": "Le Monde",
  "url": "https://www.lemonde.fr/afrique/article/2026/05/15/ebola-une-nouvelle-epidemie-s-est-declaree-en-rdc-et-en-ouganda-cinq-personnes-sont-mortes-selon-un-bilan-provisoire_6689415_3213.html"
 },
 {
  "as_of": null,
  "outbreak": true,
  "metric": "suspected_cases",
  "value": 246,
  "geography": "subnational",
  "count_type": "cumulative",
  "date": "2026-05-15",
  "source": "Le Monde",
  "url": "https://www.lemonde.fr/afrique/article/2026/05/15/ebola-une-nouvelle-epidemie-s-est-declaree-en-rdc-et-en-ouganda-cinq-personnes-sont-mortes-selon-un-bilan-provisoire_6689415_3213.html"
 },
 {
  "as_of": null,
  "outbreak": true,
  "metric": "deaths",
  "value": 65,
  "geography": "subnational",
  "count_type": "cumulative",
  "date": "2026-05-15",
  "source": "Le Monde",
  "url": "https://www.lemonde.fr/afrique/article/2026/05/15/ebola-une-nouvelle-epidemie-s-est-declaree-en-rdc-et-en-ouganda-cinq-personnes-sont-mortes-selon-un-bilan-provisoire_6689415_3213.html"
 },
 {
  "metric": "deaths",
  "outbreak": true,
  "value": 2500,
  "geography": "national_drc",
  "as_of": null,
  "count_type": "cumulative",
  "date": "2026-08-21",
  "source": "Google News - RDC (fr)",
  "url": "https://news.google.com/rss/articles/CBMi2AFBVV95cUxQdEZ0U3UxWEpkc3VUVUcycnBEdVVFbnJYTHhrMmJFMEw3Y3JPZnY4LUVGUlhxTXhNNDlPdHBUdjktblU2MDA0c3VDTzBKNHBOcm1Bd3NzRXNZZWUyYjJxUVh3YlVGcXd4cElkREdyMUVDbHZ3cGpkTTlPQ2dLSmZna2t3UUZIN0QzdVREaTFDRnFWN2Vrd1RTV25MbXdscDVnS3pBWGJKSEFCVzdsV1ctWDFyRmtmTE1SUVZrSUpidnZRckhxQVlrWVZGeUgzSFhGc0swUmRsUW4?oc=5"
 },
 {
  "metric": "total_cases",
  "value": 5000,
  "count_type": "cumulative",
  "geography": "national_drc",
  "outbreak": true,
  "as_of": null,
  "date": "2026-08-21",
  "source": "Google News - RDC (fr)",
  "url": "https://news.google.com/rss/articles/CBMi2AFBVV95cUxQdEZ0U3UxWEpkc3VUVUcycnBEdVVFbnJYTHhrMmJFMEw3Y3JPZnY4LUVGUlhxTXhNNDlPdHBUdjktblU2MDA0c3VDTzBKNHBOcm1Bd3NzRXNZZWUyYjJxUVh3YlVGcXd4cElkREdyMUVDbHZ3cGpkTTlPQ2dLSmZna2t3UUZIN0QzdVREaTFDRnFWN2Vrd1RTV25MbXdscDVnS3pBWGJKSEFCVzdsV1ctWDFyRmtmTE1SUVZrSUpidnZRckhxQVlrWVZGeUgzSFhGc0swUmRsUW4?oc=5"
 },
 {
  "as_of": null,
  "outbreak": true,
  "metric": "suspected_cases",
  "value": 1100,
  "geography": "cross_border_total",
  "count_type": "cumulative",
  "date": "2026-05-31",
  "source": "Punch Nigeria",
  "url": "https://punchng.com/over-1100-suspected-ebola-cases-in-dr-congo-uganda-africa-cdc/?utm_source=rss.punchng.com&utm_medium=web"
 },
 {
  "as_of": "2026-07-11",
  "outbreak": true,
  "metric": "total_cases",
  "value": 1800,
  "geography": "national_drc",
  "count_type": "cumulative",
  "date": "2026-07-11",
  "source": "Google News - DR Congo (en)",
  "url": "https://news.google.com/rss/articles/CBMioAFBVV95cUxNbWcwOFA4UGg1d2ZvMkczLWN2djNxY0tMTzlXeUxwMkU4NmJMRDBJX2JEclBONDlCbUpLMlVRUWZCNHpIZi05QUdyc3gwUWhNU1FfemNQb2d1QlVjdXJlVlZzbXBiX0hzdFdweGJNeC1nUXFvV1dXekJXWnFPMHluV2xWZnRqcHQtdmVvd3BQWjN4c2NIbkpJTGNabHRXSW5F?oc=5"
 },
 {
  "metric": "deaths",
  "count_type": "cumulative",
  "geography": "cross_border_total",
  "as_of": "2026-07-23",
  "outbreak": true,
  "value": 1000,
  "date": "2026-07-23",
  "source": "Google News - RDC (fr)",
  "url": "2026-07-23T05:52:08#3033b3ef232f"
 },
 {
  "as_of": null,
  "outbreak": true,
  "metric": "deaths",
  "value": 1000,
  "geography": "national_drc",
  "count_type": "cumulative",
  "date": "2026-07-23",
  "source": "Google News - DR Congo (en)",
  "url": "https://news.google.com/rss/articles/CBMiqgFBVV95cUxQeThrMW51S1lJbVVMNzhsdGY3TlVkY3M2WHNmN2RSQzZGVEFFRDViT2o4RURWZTE5Ul84ZVRxVE9lTTNtekZzMHJ1UkMxMlc4WTE1LVZuMXlmMVo5RGVaMG9BeThLdXdJbmRkaVJWRUpUMkliSmtRRUhlU0NSNkFNOWwwdmh3Y2V0MHBraWRFWXRXLVFMMGVQQkkzNkRXUk5Nd1pQckNMRjg4UQ?oc=5"
 },
 {
  "as_of": null,
  "outbreak": true,
  "metric": "confirmed_cases",
  "value": 2000,
  "geography": "national_drc",
  "count_type": "cumulative",
  "date": "2026-07-15",
  "source": "Google News - DR Congo (en)",
  "url": "https://news.google.com/rss/articles/CBMiZkFVX3lxTE1uWGZLSVlZWFNzcmNjRWhGM01STHJBbmMtR1pZOFJhUU1HQzI3QThnc0hremlSYUc5U21TaEpBNWpwS0JOeFl3NzVUNVZ3MFk2Z2xkbnZrM19SdG5SNUpHZXJEbk9Md9IBXEFVX3lxTE9VRTlIRno0Y2o2N09KaGlMa0laczgydlRWNE44VU43WWlLV0ExTHNjYUtDRXJySGFWOXdkQmVJODluUjdsMnJ6NVd6TkIzSFJDVWk2YzVLMWZaV1BY?oc=5"
 },
 {
  "as_of": "2026-07-09",
  "outbreak": true,
  "metric": "deaths",
  "value": 600,
  "geography": "national_drc",
  "count_type": "cumulative",
  "date": "2026-07-09",
  "source": "Google News - DR Congo (en)",
  "url": "https://news.google.com/rss/articles/CBMilwFBVV95cUxPY1lSajVhOGlCaUhtMC0teHYyX1o3RElVcWM4aFo2OWJhWjFLOVQySzVHWnVVSVZtazRXQnl3ZTR5emUydnAwU3A4ck1MSndTY2o3NEZDbUlVX0FlVnVWbDdaLXNtYlVhMGRLN2VhYXRWQk40bGw4YmtjWlNGSENZeE5xeUFrRmhRR2RXRzFhcHdoQ01rcVlN?oc=5"
 },
 {
  "as_of": null,
  "outbreak": false,
  "metric": "deaths",
  "value": 250,
  "geography": "unclear",
  "count_type": "cumulative",
  "date": "2026-06-01",
  "source": "Le Monde",
  "url": "https://www.lemonde.fr/planete/article/2026/06/01/alors-que-l-epidemie-de-virus-ebola-continue-de-s-amplifier-plusieurs-traitements-vont-etre-experimentes-sur-le-terrain_6695954_3244.html"
 },
 {
  "outbreak": true,
  "count_type": "cumulative",
  "metric": "deaths",
  "geography": "national_drc",
  "as_of": "2026-07-20",
  "value": 930,
  "date": "2026-07-20",
  "source": "Google News - DR Congo (en)",
  "url": "2026-07-20T06:47:34#ff2467750cb7"
 },
 {
  "as_of": "2026-06-30",
  "outbreak": true,
  "metric": "confirmed_cases",
  "value": 1406,
  "geography": "national_drc",
  "count_type": "cumulative",
  "date": "2026-07-02",
  "source": "Politico.cd",
  "url": "https://beto.cd/ebola-en-rdc-le-bilan-officiel-atteint-1-406-cas-confirmes-et-438-deces-au-30-juin-lituri-reste-lepicentre/"
 },
 {
  "as_of": "2026-06-30",
  "outbreak": true,
  "metric": "deaths",
  "value": 438,
  "geography": "national_drc",
  "count_type": "cumulative",
  "date": "2026-07-02",
  "source": "Politico.cd",
  "url": "https://beto.cd/ebola-en-rdc-le-bilan-officiel-atteint-1-406-cas-confirmes-et-438-deces-au-30-juin-lituri-reste-lepicentre/"
 },
 {
  "as_of": "2026-06-30",
  "outbreak": true,
  "metric": "confirmed_cases",
  "value": 73,
  "geography": "national_drc",
  "count_type": "new",
  "date": "2026-07-02",
  "source": "Politico.cd",
  "url": "https://beto.cd/ebola-en-rdc-le-bilan-officiel-atteint-1-406-cas-confirmes-et-438-deces-au-30-juin-lituri-reste-lepicentre/"
 },
 {
  "as_of": "2026-06-30",
  "outbreak": true,
  "metric": "deaths",
  "value": 39,
  "geography": "national_drc",
  "count_type": "new",
  "date": "2026-07-02",
  "source": "Politico.cd",
  "url": "https://beto.cd/ebola-en-rdc-le-bilan-officiel-atteint-1-406-cas-confirmes-et-438-deces-au-30-juin-lituri-reste-lepicentre/"
 },
 {
  "as_of": null,
  "outbreak": true,
  "metric": "deaths",
  "value": 1000,
  "geography": "national_drc",
  "count_type": "cumulative",
  "date": "2026-07-23",
  "source": "Google News - RDC (fr)",
  "url": "https://news.google.com/rss/articles/CBMickFVX3lxTFBPelFjbVQ3YV9HVld2bjlpd29RN2ZqQTMwRVIybDUyVXhkcUhHbUp5S2FWQnNFRFVPN0Q4T0RFdWJMQmZfQ0QtZ0I0X0lEWlFMY0pnUXVCWjRXdzg3UVprMEdnRl8wUlNKd2Jkb2hPX2xoZw?oc=5"
 },
 {
  "value": 350,
  "as_of": "2026-07-27",
  "outbreak": true,
  "metric": "deaths",
  "count_type": "new",
  "geography": "national_drc",
  "date": "2026-07-27",
  "source": "RFI Afrique",
  "url": "2026-07-27T14:20:38#e6aaf39f8dbc"
 },
 {
  "outbreak": true,
  "count_type": "cumulative",
  "as_of": "2026-07-27",
  "geography": "national_drc",
  "value": 1405,
  "metric": "deaths",
  "date": "2026-07-27",
  "source": "RFI Afrique",
  "url": "2026-07-27T14:20:38#e6aaf39f8dbc"
 },
 {
  "as_of": "2026-07-27",
  "count_type": "cumulative",
  "metric": "confirmed_cases",
  "geography": "national_drc",
  "outbreak": true,
  "value": 3200,
  "date": "2026-07-27",
  "source": "RFI Afrique",
  "url": "2026-07-27T14:20:38#e6aaf39f8dbc"
 },
 {
  "as_of": "2026-07-17",
  "outbreak": true,
  "metric": "total_cases",
  "value": 2200,
  "geography": "national_drc",
  "count_type": "cumulative",
  "date": "2026-07-17",
  "source": "Google News - DR Congo (en)",
  "url": "https://news.google.com/rss/articles/CBMiowFBVV95cUxQeTIxWkhqeThENWR6Qi10MUFQbTdDMTd2a3NwdGYxN3BvN2RMSURuNTZnN1hxeDVvM0ZCUEFMQU93RTh3UVJONG1jVk5Od09lY3p1M0NORDRySVhEUVhXcWdVcWZiRTR3VUp0S2l6bUgyVEllRG9PbEo1cDN5TjdUY3NIcU5ZazZ4NUx3TjNPTEE3VWJPYV81b2NYS3VVTnR0RjI0?oc=5"
 },
 {
  "as_of": null,
  "outbreak": true,
  "metric": "deaths",
  "value": 1400,
  "geography": "national_drc",
  "count_type": "cumulative",
  "date": "2026-07-27",
  "source": "DW News",
  "url": "https://www.dw.com/en/congo-ebola-death-toll-tops-1-400-as-vaccine-trials-start/a-78124937?maca=en-rss-en-all-1573-rdf"
 },
 {
  "as_of": null,
  "outbreak": true,
  "metric": "confirmed_cases",
  "value": 3200,
  "geography": "national_drc",
  "count_type": "cumulative",
  "date": "2026-07-27",
  "source": "DW News",
  "url": "https://www.dw.com/en/congo-ebola-death-toll-tops-1-400-as-vaccine-trials-start/a-78124937?maca=en-rss-en-all-1573-rdf"
 },
 {
  "as_of": "2026-07-07",
  "outbreak": true,
  "metric": "deaths",
  "value": 500,
  "geography": "national_drc",
  "count_type": "cumulative",
  "date": "2026-07-07",
  "source": "Google News - DR Congo (en)",
  "url": "https://news.google.com/rss/articles/CBMi1wFBVV95cUxQM2FxVnhmN0xGdXdJYU1EM2s4bUNhSkNqWXM5dlZSZWJqS2I1THlkNWRBcmFRUzZJaXBydkV0TjJRQnZDaXFVVXNRd204VG9TM3M3NTlxanpWNzVFN1lvQk9ZX3AzWWNBMmxGcEZBMi1XTlhvNXBkT3RHaVhPbzN6NVc2dzlYWktWTHRuMU1NcHB0bHRldWMtLUtjZzZYdi1LdHNMaGh6MjVNeG11RHBzVDRrQzRZQ2hKbjJ3QVFXMV9IX2lqM3NhVnRoUjFLajU1SzZ5TlpWaw?oc=5"
 },
 {
  "as_of": null,
  "outbreak": true,
  "metric": "total_cases",
  "value": 3000,
  "geography": "national_drc",
  "count_type": "cumulative",
  "date": "2026-07-27",
  "source": "Google News - DR Congo (en)",
  "url": "https://news.google.com/rss/articles/CBMirAFBVV95cUxPNndybUVXeE11STJHSDVidFNQLVpGTGdCMHktZHBRVHFISkxuV0pKYW5GTG1JT1lQZjRZSVV0SlJNUEJkN0FtTl9GeFBZeG8zRVdnVFRfenlTVDYxanI2Y09yZGh2Nk5WN2lNSDVYbk1zX3ZtSjNzU1RPR3ZRRWppczA2U1JJbUpzX3dVNGVLQlYtZnkzeV94eElTdXJUcC1aUUNBTU00MjNicVl20gGyAUFVX3lxTFA2V291T1UyZGFoVXNpNkNwV3V6ck5OVUtBdENpOUJVOXFPZVVZNk4xQzhKRzFvZ2hMNzdDVk5BaC1PLVZpd3dyV2pXdk5NdTd3SS0wRjQ3YVR6eHNYTDVKdG1kV2czVlRuekhray0waUtrTHZyMjRZcG9HSkxBRlo1WVBzUVhxdGx2d0lrTi1Ya2x4akQ0X0NRdWIxSElyWjUxbEdINXdfaUpITlVScnV2Zmc?oc=5"
 },
 {
  "as_of": null,
  "outbreak": true,
  "metric": "deaths",
  "value": 131,
  "geography": "national_drc",
  "count_type": "cumulative",
  "date": "2026-05-20",
  "source": "France24",
  "url": "https://www.france24.com/en/video/20260520-who-evaluates-vaccines-as-efforts-ramp-up-to-control-ebola-outbreak"
 },
 {
  "as_of": null,
  "outbreak": true,
  "metric": "suspected_cases",
  "value": 500,
  "geography": "national_drc",
  "count_type": "cumulative",
  "date": "2026-05-20",
  "source": "France24",
  "url": "https://www.france24.com/en/video/20260520-who-evaluates-vaccines-as-efforts-ramp-up-to-control-ebola-outbreak"
 },
 {
  "value": 2473,
  "geography": "national_drc",
  "outbreak": true,
  "as_of": "2026-07-23",
  "metric": "confirmed_cases",
  "count_type": "cumulative",
  "date": "2026-07-23",
  "source": "Google News - DR Congo (en)",
  "url": "2026-07-23T11:12:00#c0de819e4edd"
 },
 {
  "as_of": null,
  "outbreak": true,
  "metric": "deaths",
  "value": 220,
  "geography": "national_drc",
  "count_type": "cumulative",
  "date": "2026-05-27",
  "source": "France24 French",
  "url": "https://www.france24.com/fr/vid%C3%A9o/20260527-ebola-la-rdc-demande-un-couloir-humanitaire-pour-lutter-contre-l-%C3%A9pid%C3%A9mie"
 },
 {
  "as_of": null,
  "outbreak": true,
  "metric": "deaths",
  "value": 139,
  "geography": "subnational",
  "count_type": "cumulative",
  "date": "2026-05-21",
  "source": "France24 French",
  "url": "https://www.france24.com/fr/%C3%A9missions/journal-de-l-afrique/20260521-comment-le-gouvernement-congolais-compte-riposter-contre-l-%C3%A9pid%C3%A9mie-d-ebola"
 },
 {
  "metric": "deaths",
  "as_of": "2026-07-23",
  "outbreak": true,
  "count_type": "cumulative",
  "geography": "national_drc",
  "value": 1000,
  "date": "2026-07-23",
  "source": "Al Jazeera English",
  "url": "2026-07-23T14:08:05#9d51f0acd690"
 },
 {
  "geography": "national_drc",
  "as_of": "2026-07-23",
  "value": 1000,
  "outbreak": true,
  "count_type": "cumulative",
  "metric": "deaths",
  "date": "2026-07-23",
  "source": "Google News - DR Congo (en)",
  "url": "2026-07-23T14:12:35#ee105b5b144a"
 },
 {
  "as_of": "2026-06-09",
  "outbreak": true,
  "metric": "total_cases",
  "value": 515,
  "geography": "national_drc",
  "count_type": "cumulative",
  "date": "2026-06-09",
  "source": "Premium Times Nigeria",
  "url": "https://www.premiumtimesng.com/health/health-news/886264-who-reports-515-ebola-cases-91-deaths-in-dr-congo.html"
 },
 {
  "as_of": "2026-06-09",
  "outbreak": true,
  "metric": "deaths",
  "value": 91,
  "geography": "national_drc",
  "count_type": "cumulative",
  "date": "2026-06-09",
  "source": "Premium Times Nigeria",
  "url": "https://www.premiumtimesng.com/health/health-news/886264-who-reports-515-ebola-cases-91-deaths-in-dr-congo.html"
 },
 {
  "as_of": "2026-05-16",
  "outbreak": true,
  "metric": "deaths",
  "value": 80,
  "geography": "national_drc",
  "count_type": "cumulative",
  "date": "2026-05-16",
  "source": "France24",
  "url": "https://www.france24.com/en/congolese-report-constant-burials-as-deaths-in-new-ebola-outbreak-reach-80"
 },
 {
  "as_of": "2026-07-09",
  "outbreak": true,
  "metric": "deaths",
  "value": 600,
  "geography": "national_drc",
  "count_type": "cumulative",
  "date": "2026-07-09",
  "source": "Google News - DR Congo (en)",
  "url": "https://news.google.com/rss/articles/CBMitgFBVV95cUxOd0FScTdhWmR1dHNhemc5YUdaZ3VtRHd3LVFUakNIaGswVWZkMDl1dDd0M3BfbVd1Ny1zckdTNVlydkJHaDNEcm1oYndXTUVjcFowcnh0cWRtVEhLYTR2NWRWT2tndVRHc214UVlYT3lQZlpvZnhGTGI0TkdaeDljNnB5VEpWM3pJVndCNmY0ODJPcjlLdzFNc0syYk1uME0zT0JLTnJPSU55ek5tcXhXb2RZZWJMZ9IBuwFBVV95cUxQVWV4X2U5SWcwQUplVUpWVnhZY1JIejZvRklGVm9sa1h4dHU1d25zNDFEYWIzLVc0OWgxWkY0VWU5LXpPZDE3bUUyZ1JPNTVsVGNhOTlZSTdIRXY5YjJTVkVGcDFoS0VwSFNxLXJfMm5oV3p4U2FOMTRmdFNrdWxEcks1dWFkbFdQM2NhMVlkaFp2Z1BaRVVDNFZLVTQ3a3dDNWs1VU9nSmxRMGI5SjRDSUJWdG9iSlExOC1V?oc=5"
 },
 {
  "as_of": "2026-07-09",
  "outbreak": true,
  "metric": "confirmed_cases",
  "value": 1700,
  "geography": "national_drc",
  "count_type": "cumulative",
  "date": "2026-07-09",
  "source": "Google News - DR Congo (en)",
  "url": "https://news.google.com/rss/articles/CBMitgFBVV95cUxOd0FScTdhWmR1dHNhemc5YUdaZ3VtRHd3LVFUakNIaGswVWZkMDl1dDd0M3BfbVd1Ny1zckdTNVlydkJHaDNEcm1oYndXTUVjcFowcnh0cWRtVEhLYTR2NWRWT2tndVRHc214UVlYT3lQZlpvZnhGTGI0TkdaeDljNnB5VEpWM3pJVndCNmY0ODJPcjlLdzFNc0syYk1uME0zT0JLTnJPSU55ek5tcXhXb2RZZWJMZ9IBuwFBVV95cUxQVWV4X2U5SWcwQUplVUpWVnhZY1JIejZvRklGVm9sa1h4dHU1d25zNDFEYWIzLVc0OWgxWkY0VWU5LXpPZDE3bUUyZ1JPNTVsVGNhOTlZSTdIRXY5YjJTVkVGcDFoS0VwSFNxLXJfMm5oV3p4U2FOMTRmdFNrdWxEcks1dWFkbFdQM2NhMVlkaFp2Z1BaRVVDNFZLVTQ3a3dDNWs1VU9nSmxRMGI5SjRDSUJWdG9iSlExOC1V?oc=5"
 },
 {
  "as_of": "2026-05-23",
  "outbreak": true,
  "metric": "deaths",
  "value": 216,
  "geography": "cross_border_total",
  "count_type": "cumulative",
  "date": "2026-05-24",
  "source": "The Hindu",
  "url": "https://www.thehindu.com/news/national/india-govt-travel-advisory-congo-south-sudan-uganda-ebola-outbreak/article71016933.ece"
 },
 {
  "as_of": "2026-05-23",
  "outbreak": true,
  "metric": "total_cases",
  "value": 968,
  "geography": "cross_border_total",
  "count_type": "cumulative",
  "date": "2026-05-24",
  "source": "The Hindu",
  "url": "https://www.thehindu.com/news/national/india-govt-travel-advisory-congo-south-sudan-uganda-ebola-outbreak/article71016933.ece"
 },
 {
  "as_of": "2026-07-25",
  "outbreak": true,
  "metric": "deaths",
  "value": 1000,
  "geography": "national_drc",
  "count_type": "cumulative",
  "date": "2026-07-25",
  "source": "Google News - DR Congo (en)",
  "url": "https://news.google.com/rss/articles/CBMikgFBVV95cUxQWV95em9DendqdDZKeTRZYWd3TzZaNEtWYWhneGEyclM2cXlUNm9udTRhUHVhTjh6a2Rtd2haQWUxY2pidk5aYXBBdXh4WlhXRUFTMFI0YVFFelZFOFBqVmM0bmxoQWRKNEhPbXpQTGttQTl2b2JLaUV4S1pyTlUxdGd4QjRvQUszbDhJUURsd1JCdw?oc=5"
 },
 {
  "as_of": "2026-08-01",
  "outbreak": true,
  "metric": "total_cases",
  "value": 3600,
  "geography": "national_drc",
  "count_type": "cumulative",
  "date": "2026-08-01",
  "source": "Premium Times Nigeria",
  "url": "https://www.premiumtimesng.com/health/health-news/900063-ebola-virus-dr-congo-cases-worsen-top-3600-deaths-1587.html"
 },
 {
  "as_of": "2026-08-01",
  "outbreak": true,
  "metric": "deaths",
  "value": 1587,
  "geography": "national_drc",
  "count_type": "cumulative",
  "date": "2026-08-01",
  "source": "Premium Times Nigeria",
  "url": "https://www.premiumtimesng.com/health/health-news/900063-ebola-virus-dr-congo-cases-worsen-top-3600-deaths-1587.html"
 },
 {
  "as_of": "2026-05-19",
  "outbreak": true,
  "metric": "deaths",
  "value": 131,
  "geography": "national_drc",
  "count_type": "cumulative",
  "date": "2026-05-19",
  "source": "France24 Arabic",
  "url": "https://www.france24.com/ar/%D8%A3%D9%81%D8%B1%D9%8A%D9%82%D9%8A%D8%A7/20260519-%D8%A5%D9%8A%D8%A8%D9%88%D9%84%D8%A7-%D8%A7%D9%84%D9%83%D9%88%D9%86%D8%BA%D9%88-%D8%A3%D9%88%D8%BA%D9%86%D8%AF%D8%A7-%D9%85%D9%86%D8%B8%D9%85%D8%A9-%D8%A7%D9%84%D8%B5%D8%AD%D8%A9-%D8%A7%D9%84%D8%B9%D8%A7%D9%84%D9%85%D9%8A%D8%A9-%D8%B3%D8%B1%D8%B9%D8%A9-%D8%AA%D9%81%D8%B4%D9%8A-%D8%B7%D9%88%D8%A7%D8%B1%D8%A6"
 },
 {
  "as_of": "2026-05-19",
  "outbreak": true,
  "metric": "suspected_cases",
  "value": 500,
  "geography": "national_drc",
  "count_type": "cumulative",
  "date": "2026-05-19",
  "source": "France24 Arabic",
  "url": "https://www.france24.com/ar/%D8%A3%D9%81%D8%B1%D9%8A%D9%82%D9%8A%D8%A7/20260519-%D8%A5%D9%8A%D8%A8%D9%88%D9%84%D8%A7-%D8%A7%D9%84%D9%83%D9%88%D9%86%D8%BA%D9%88-%D8%A3%D9%88%D8%BA%D9%86%D8%AF%D8%A7-%D9%85%D9%86%D8%B8%D9%85%D8%A9-%D8%A7%D9%84%D8%B5%D8%AD%D8%A9-%D8%A7%D9%84%D8%B9%D8%A7%D9%84%D9%85%D9%8A%D8%A9-%D8%B3%D8%B1%D8%B9%D8%A9-%D8%AA%D9%81%D8%B4%D9%8A-%D8%B7%D9%88%D8%A7%D8%B1%D8%A6"
 },
 {
  "as_of": "2026-05-19",
  "outbreak": true,
  "metric": "confirmed_cases",
  "value": 30,
  "geography": "national_drc",
  "count_type": "cumulative",
  "date": "2026-05-19",
  "source": "France24 Arabic",
  "url": "https://www.france24.com/ar/%D8%A3%D9%81%D8%B1%D9%8A%D9%82%D9%8A%D8%A7/20260519-%D8%A5%D9%8A%D8%A8%D9%88%D9%84%D8%A7-%D8%A7%D9%84%D9%83%D9%88%D9%86%D8%BA%D9%88-%D8%A3%D9%88%D8%BA%D9%86%D8%AF%D8%A7-%D9%85%D9%86%D8%B8%D9%85%D8%A9-%D8%A7%D9%84%D8%B5%D8%AD%D8%A9-%D8%A7%D9%84%D8%B9%D8%A7%D9%84%D9%85%D9%8A%D8%A9-%D8%B3%D8%B1%D8%B9%D8%A9-%D8%AA%D9%81%D8%B4%D9%8A-%D8%B7%D9%88%D8%A7%D8%B1%D8%A6"
 },
 {
  "as_of": null,
  "outbreak": true,
  "metric": "deaths",
  "value": 65,
  "geography": "subnational",
  "count_type": "cumulative",
  "date": "2026-05-15",
  "source": "PBS NewsHour World",
  "url": "https://www.pbs.org/newshour/health/what-to-know-about-new-ebola-outbreak-that-has-killed-65-people-in-congo"
 },
 {
  "as_of": null,
  "outbreak": true,
  "metric": "deaths",
  "value": 500,
  "geography": "national_drc",
  "count_type": "cumulative",
  "date": "2026-07-06",
  "source": "Google News - DR Congo (en)",
  "url": "https://news.google.com/rss/articles/CBMimAFBVV95cUxPMGwxamctTFdyODJtWWswMFJkUjRxNk9fdzRHcGxMR1NYb3RTNGpmbWt3YmRSVlVwMFhRdnB5MjNVamxicVJaM2RTTWVMdkJIUDRBTkVZSjI2ZUtJdDVTT2EwS1FSOGhIVnhSODBCdmVQOXdPamJMWWZRT1UtY0F4Mno2VHo1aDdfSmttMjAyYjJtZ211U2pkQg?oc=5"
 },
 {
  "metric": "deaths",
  "geography": "national_drc",
  "count_type": "cumulative",
  "value": 2000,
  "as_of": null,
  "outbreak": true,
  "date": "2026-08-12",
  "source": "Google News - DR Congo (en)",
  "url": "https://news.google.com/rss/articles/CBMipgFBVV95cUxQdnJ1eVJsdnRGTUNUaUZmdGZ1WHFRdG5UTnZtZDdiVmZoZE53cGxRMmlJMFFUdmNkbmR1Zno4YXFROUcxMFhYQXl3MnRZMmk1OWdFV2EzMWNNUTVMZXFuamEwbFZxMm84clBuN091X0kxMjFUYmdldHZld3F1LVhNU1owaTc5NDVVS2hrNUlIYU41dVJUOUUtR21xNFJ5YXdLTG81d293?oc=5"
 },
 {
  "as_of": null,
  "outbreak": true,
  "value": 4449,
  "count_type": "cumulative",
  "metric": "confirmed_cases",
  "geography": "national_drc",
  "date": "2026-08-12",
  "source": "Google News - DR Congo (en)",
  "url": "https://news.google.com/rss/articles/CBMipgFBVV95cUxQdnJ1eVJsdnRGTUNUaUZmdGZ1WHFRdG5UTnZtZDdiVmZoZE53cGxRMmlJMFFUdmNkbmR1Zno4YXFROUcxMFhYQXl3MnRZMmk1OWdFV2EzMWNNUTVMZXFuamEwbFZxMm84clBuN091X0kxMjFUYmdldHZld3F1LVhNU1owaTc5NDVVS2hrNUlIYU41dVJUOUUtR21xNFJ5YXdLTG81d293?oc=5"
 },
 {
  "as_of": "2026-07-13",
  "outbreak": true,
  "metric": "confirmed_cases",
  "value": 1873,
  "geography": "national_drc",
  "count_type": "cumulative",
  "date": "2026-07-13",
  "source": "Google News - DR Congo (en)",
  "url": "https://news.google.com/rss/articles/CBMiSkFVX3lxTE5PVHBYZkZxWW1tci1NTng3UTQxbENsb0Z4azJJYVZLV1VPYy0tZWR4UUNDeU5iSUFaTTd3eWsxbHY5OFZhTnJqM1Rn?oc=5"
 },
 {
  "as_of": "2026-08-06",
  "value": 4000,
  "outbreak": true,
  "count_type": "cumulative",
  "metric": "total_cases",
  "geography": "national_drc",
  "date": "2026-08-06",
  "source": "Google News - DR Congo (en)",
  "url": "https://news.google.com/rss/articles/CBMiigFBVV95cUxPOGNGNkVqaWRWY0prc2F2bGxtb0IwTjdsdGM4MU5BU1M0SFhCd201bGpkY2g0NUEwb1M2aHpUU2M0OTc4QXhZcVdJVVI3aHdNbXQ4VzFtdEVvcVI3aHllWmZlZFZ3TnBYRXFBdnNBOVlKYXV3VjZ3cUxGVUFReHRoUDhaLVVHTFlfVXc?oc=5"
 },
 {
  "value": 1000,
  "geography": "national_drc",
  "outbreak": true,
  "metric": "deaths",
  "count_type": "cumulative",
  "as_of": null,
  "date": "2026-07-25",
  "source": "Politico.cd",
  "url": "2026-07-25T04:10:03#6b090d8958b0"
 },
 {
  "as_of": null,
  "metric": "vaccinated",
  "count_type": "unclear",
  "value": 70000,
  "outbreak": true,
  "geography": "national_drc",
  "date": "2026-08-20",
  "source": "Google News - DR Congo (en)",
  "url": "https://news.google.com/rss/articles/CBMiU0FVX3lxTFBKWGlkNVBHaWJIekZPVVVUS0FhY3hIRW5qRVNiZG1GZzJTZ0c4elgycVM5X1dFUDc3QVNTU053T1J2ZEpQMXA4OVFPS1J1WFd6dGR3?oc=5"
 },
 {
  "metric": "total_cases",
  "value": 2400,
  "geography": "national_drc",
  "count_type": "cumulative",
  "as_of": "2026-07-21",
  "outbreak": true,
  "date": "2026-07-21",
  "source": "Google News - DR Congo (en)",
  "url": "2026-07-21T06:55:20#4a9ce3c18665"
 },
 {
  "as_of": null,
  "outbreak": true,
  "metric": "deaths",
  "value": 600,
  "geography": "national_drc",
  "count_type": "cumulative",
  "date": "2026-07-09",
  "source": "Google News - DR Congo (en)",
  "url": "https://news.google.com/rss/articles/CBMiZkFVX3lxTE55eXJqR0tTcElRMzY3RFBnclgtWDdMRENxV1piellmYV80NU9wRV9sVE4wRHhJczl0ZzdmUFQ2c3NQNFZ0SlU4RkxnR3UzQWZpTFhDWk9takFpSjhHaGtuV2prck9EQQ?oc=5"
 },
 {
  "outbreak": true,
  "metric": "confirmed_cases",
  "count_type": "cumulative",
  "as_of": "2026-08-04",
  "value": 3973,
  "geography": "national_drc",
  "date": "2026-08-06",
  "source": "Politico.cd",
  "url": "https://beto.cd/ebola-en-rdc-3-973-cas-confirmes-et-1-801-deces-au-4-aout-712-des-52-deces-du-jour-survenus-dans-la-communaute/"
 },
 {
  "count_type": "cumulative",
  "outbreak": true,
  "geography": "national_drc",
  "metric": "deaths",
  "as_of": "2026-08-04",
  "value": 1801,
  "date": "2026-08-06",
  "source": "Politico.cd",
  "url": "https://beto.cd/ebola-en-rdc-3-973-cas-confirmes-et-1-801-deces-au-4-aout-712-des-52-deces-du-jour-survenus-dans-la-communaute/"
 },
 {
  "count_type": "new",
  "geography": "national_drc",
  "as_of": "2026-08-04",
  "value": 52,
  "outbreak": true,
  "metric": "deaths",
  "date": "2026-08-06",
  "source": "Politico.cd",
  "url": "https://beto.cd/ebola-en-rdc-3-973-cas-confirmes-et-1-801-deces-au-4-aout-712-des-52-deces-du-jour-survenus-dans-la-communaute/"
 },
 {
  "as_of": "2026-07-09",
  "outbreak": true,
  "metric": "deaths",
  "value": 600,
  "geography": "national_drc",
  "count_type": "cumulative",
  "date": "2026-07-09",
  "source": "Google News - RDC (fr)",
  "url": "https://news.google.com/rss/articles/CBMidkFVX3lxTFBzdi1sRkpqNkE1MUdxZ0ZiWDF3TjN3RlI0RHlXRVc0OFF3cUM4UjBzc0FjTmc3cjdwQzc4N29wX2pUcnZSVC1tN2xhRVp0a0lBQXVodnV5UVhXQXlxaU1nTEFCMEtWWG8yMnNDbkFrUldPMWFEclE?oc=5"
 },
 {
  "as_of": null,
  "outbreak": true,
  "metric": "total_cases",
  "value": 1759,
  "geography": "national_drc",
  "count_type": "cumulative",
  "date": "2026-07-10",
  "source": "France24 French",
  "url": "https://www.france24.com/fr/vid%C3%A9o/20260710-ebola-a-emport%C3%A9-leurs-parents-la-vie-des-orphelins-de-bunia"
 },
 {
  "as_of": null,
  "outbreak": true,
  "metric": "confirmed_cases",
  "value": 1759,
  "geography": "national_drc",
  "count_type": "cumulative",
  "date": "2026-07-10",
  "source": "France24 French",
  "url": "https://www.france24.com/fr/vid%C3%A9o/20260710-ebola-a-emport%C3%A9-leurs-parents-la-vie-des-orphelins-de-bunia"
 },
 {
  "as_of": null,
  "outbreak": true,
  "metric": "deaths",
  "value": 600,
  "geography": "national_drc",
  "count_type": "cumulative",
  "date": "2026-07-10",
  "source": "France24 French",
  "url": "https://www.france24.com/fr/vid%C3%A9o/20260710-ebola-a-emport%C3%A9-leurs-parents-la-vie-des-orphelins-de-bunia"
 },
 {
  "metric": "total_cases",
  "outbreak": true,
  "geography": "national_drc",
  "count_type": "cumulative",
  "as_of": "2026-07-26",
  "value": 3075,
  "date": "2026-07-26",
  "source": "France24 French",
  "url": "2026-07-26T23:19:46#064075210733"
 },
 {
  "value": 1354,
  "geography": "national_drc",
  "count_type": "cumulative",
  "as_of": "2026-07-26",
  "outbreak": true,
  "metric": "deaths",
  "date": "2026-07-26",
  "source": "France24 French",
  "url": "2026-07-26T23:19:46#064075210733"
 },
 {
  "count_type": "new",
  "as_of": null,
  "outbreak": true,
  "metric": "total_cases",
  "geography": "national_drc",
  "value": 1000,
  "date": "2026-07-26",
  "source": "France24 French",
  "url": "2026-07-26T23:19:46#064075210733"
 },
 {
  "as_of": "2026-07-06",
  "outbreak": true,
  "metric": "deaths",
  "value": 500,
  "geography": "national_drc",
  "count_type": "cumulative",
  "date": "2026-07-06",
  "source": "Google News - RDC (fr)",
  "url": "https://news.google.com/rss/articles/CBMiugFBVV95cUxPMG9QR3VhSGJESEVsNldkWGVHOGd2OFhiNDVGRERhaXpRQjFGZmFiYW1mMkpWTFpLVTE0cVowWFRDeXZNQUJqLTJjUExYajZDNmxrdnJmQVltRTF4eHYwYVNOUm9PZHlzcWI4WEU5S0VRREVxcGQ4N2hXNlREQ1EyVVlQRkhYdWI3MmRkUWtmaE5UN1RZOXZ1M0pKaWxwUEw4TldieEk1dDMyRGVZaHVmZlRTSVRsMUFmeVE?oc=5"
 },
 {
  "metric": "deaths",
  "geography": "national_drc",
  "as_of": "2026-07-30",
  "value": 1500,
  "outbreak": true,
  "count_type": "cumulative",
  "date": "2026-07-30",
  "source": "The Hindu",
  "url": "2026-07-30T18:38:14#af54a2ed085c"
 },
 {
  "geography": "national_uganda",
  "value": 20,
  "as_of": null,
  "metric": "total_cases",
  "count_type": "cumulative",
  "outbreak": true,
  "date": "2026-07-29",
  "source": "RFI Afrique",
  "url": "2026-07-29T02:50:04#ecc9690a58c5"
 },
 {
  "as_of": null,
  "count_type": "cumulative",
  "value": 15,
  "geography": "national_uganda",
  "outbreak": true,
  "metric": "total_cases",
  "date": "2026-07-29",
  "source": "RFI Afrique",
  "url": "2026-07-29T02:50:04#ecc9690a58c5"
 },
 {
  "as_of": null,
  "outbreak": true,
  "metric": "total_cases",
  "value": 2344,
  "geography": "national_drc",
  "count_type": "cumulative",
  "date": "2026-07-21",
  "source": "Google News - RDC (fr)",
  "url": "https://news.google.com/rss/articles/CBMioAFBVV95cUxPb0d4bmxSZjJPTDFBb3hMVm1uZXoxT2FsdUhBbDh6TEJfdGlhRHRCVU5ISXlaY3djWUZNN0dmMlh3N2JRTHY3QTExc1NYRTBteV9FaFYyRHpKNHNmQWZWQ0Vsa1dZV2R0YWV2cDEyYnIxX2VwRDNwZ2ExTWUzLXYzYWJUY2xrbElORVRBNktvUFQ1ZWFmQjFsZDVmcFB0UzIx?oc=5"
 },
 {
  "as_of": null,
  "outbreak": true,
  "metric": "deaths",
  "value": 1587,
  "geography": "national_drc",
  "count_type": "cumulative",
  "date": "2026-08-02",
  "source": "Google News - RDC (fr)",
  "url": "https://news.google.com/rss/articles/CBMiRkFVX3lxTE9fX2tmRnJQVUxDcnRNREJGVUdBOXY5MDV2TTd0cTI0NzRsVUJVSm5PTWJMR01feWV1d1gzaGh3YUM3SGE2MFHSAUJBVV95cUxQZWQzSEUyNVQxRS0xcV91b3dQNmZ4aU1rUGFhcHprbFNBeXMwOXNoMjFaSXBrNzQ0bVJJQkdUT1RXQWc?oc=5"
 },
 {
  "as_of": null,
  "outbreak": true,
  "metric": "deaths",
  "value": 1000,
  "geography": "cross_border_total",
  "count_type": "cumulative",
  "date": "2026-07-22",
  "source": "Google News - DR Congo (en)",
  "url": "https://news.google.com/rss/articles/CBMiZkFVX3lxTE5HUlRlVUZFNVBYMEZUb2FZanF3d1d1S0VKU21EYjE2aE1sTG1EZnlnb01kNmpEbGpKMDFxc3JkNWJZaGlrWFEzTWcyOFNjdkRoak5xOE5ER1E4Yi1ndmY0SlMybkx1UQ?oc=5"
 },
 {
  "outbreak": true,
  "metric": "deaths",
  "count_type": "cumulative",
  "as_of": "2026-07-20",
  "value": 930,
  "geography": "national_drc",
  "date": "2026-07-20",
  "source": "Google News - DR Congo (en)",
  "url": "2026-07-20T06:47:00#ff4d0c0dc484"
 },
 {
  "count_type": "cumulative",
  "outbreak": true,
  "value": 3800,
  "geography": "national_drc",
  "metric": "total_cases",
  "as_of": "2026-08-06",
  "date": "2026-08-06",
  "source": "France24 French",
  "url": "https://www.france24.com/fr/vid%C3%A9o/20260806-epid%C3%A9mie-d-ebola-le-directeur-de-l-oms-en-visite-en-rd-congo"
 },
 {
  "value": 1751,
  "outbreak": true,
  "count_type": "cumulative",
  "geography": "national_drc",
  "metric": "deaths",
  "as_of": "2026-08-06",
  "date": "2026-08-06",
  "source": "France24 French",
  "url": "https://www.france24.com/fr/vid%C3%A9o/20260806-epid%C3%A9mie-d-ebola-le-directeur-de-l-oms-en-visite-en-rd-congo"
 },
 {
  "as_of": null,
  "outbreak": true,
  "metric": "total_cases",
  "value": 3500,
  "geography": "national_drc",
  "count_type": "cumulative",
  "date": "2026-07-31",
  "source": "Google News - DR Congo (en)",
  "url": "https://news.google.com/rss/articles/CBMi3AFBVV95cUxNbHB6MTRYaFpFVkVfNmpvLU80bjNSV2Q2RXNkYTRvamh4cmlHcnMySVhDcDZ0a1BEMnJsNGRicm5LNzFRLVdlRUlqTlU5TXZjbFZJc2tlTWU0VzgtVEJZLXV1WU5oQ3dnZEsyVjU2Tk5vMkdPTVowNGIzMU9JUGZxR3p2UGFtUjAzeHA5dTA2QlNvX2RreE81dnNVbk1yUGlqWnFFVWUxYWtEb2R3a1ZOVkxkWEQ5LU4wYWlIOFlIcEZvRldnVEF5dHVWWGMyemw2SWxPSkJ1U0ZhMFNJ?oc=5"
 },
 {
  "as_of": null,
  "outbreak": true,
  "metric": "deaths",
  "value": 1556,
  "geography": "national_drc",
  "count_type": "cumulative",
  "date": "2026-07-31",
  "source": "Google News - DR Congo (en)",
  "url": "https://news.google.com/rss/articles/CBMi3AFBVV95cUxNbHB6MTRYaFpFVkVfNmpvLU80bjNSV2Q2RXNkYTRvamh4cmlHcnMySVhDcDZ0a1BEMnJsNGRicm5LNzFRLVdlRUlqTlU5TXZjbFZJc2tlTWU0VzgtVEJZLXV1WU5oQ3dnZEsyVjU2Tk5vMkdPTVowNGIzMU9JUGZxR3p2UGFtUjAzeHA5dTA2QlNvX2RreE81dnNVbk1yUGlqWnFFVWUxYWtEb2R3a1ZOVkxkWEQ5LU4wYWlIOFlIcEZvRldnVEF5dHVWWGMyemw2SWxPSkJ1U0ZhMFNJ?oc=5"
 },
 {
  "as_of": "2026-06-27",
  "outbreak": true,
  "metric": "deaths",
  "value": 304,
  "geography": "national_drc",
  "count_type": "cumulative",
  "date": "2026-06-27",
  "source": "Google News - RDC (fr)",
  "url": "https://news.google.com/rss/articles/CBMiXEFVX3lxTE1sTy0xSzZCejAxRXlUVElCZWkwc3NWOWVwQnZGcHBpQ0RfdXVkV0tWWmIyN24zNnJwbU1VZWZDbm1QNlFGaDI4Vm5GR2Rkc3QzdWRJYnlxbGFlS190?oc=5"
 },
 {
  "as_of": "2026-07-27",
  "outbreak": true,
  "metric": "confirmed_cases",
  "value": 3200,
  "geography": "national_drc",
  "count_type": "cumulative",
  "date": "2026-07-27",
  "source": "Google News - DR Congo (en)",
  "url": "https://news.google.com/rss/articles/CBMiVEFVX3lxTE9FRExiTnd0aGI4UUd6emtKR0ZOYzA2V2d0bjhzNlNoMUN3WmJBWWF3XzZzTmVWbVBRaER0R1N6T1U0NUtWQ2k2VlR6R2pBZjhybDFpdQ?oc=5"
 },
 {
  "as_of": "2026-07-27",
  "outbreak": true,
  "metric": "deaths",
  "value": 1405,
  "geography": "national_drc",
  "count_type": "cumulative",
  "date": "2026-07-27",
  "source": "Google News - DR Congo (en)",
  "url": "https://news.google.com/rss/articles/CBMiVEFVX3lxTE9FRExiTnd0aGI4UUd6emtKR0ZOYzA2V2d0bjhzNlNoMUN3WmJBWWF3XzZzTmVWbVBRaER0R1N6T1U0NUtWQ2k2VlR6R2pBZjhybDFpdQ?oc=5"
 },
 {
  "metric": "deaths",
  "value": 1300,
  "count_type": "cumulative",
  "geography": "national_drc",
  "outbreak": true,
  "as_of": "2026-07-26",
  "date": "2026-07-26",
  "source": "Google News - DR Congo (en)",
  "url": "2026-07-26T10:45:58#82324017a679"
 },
 {
  "as_of": null,
  "outbreak": true,
  "metric": "deaths",
  "value": 65,
  "geography": "national_drc",
  "count_type": "cumulative",
  "date": "2026-05-15",
  "source": "El Pais",
  "url": "https://elpais.com/sociedad/2026-05-15/un-nuevo-brote-de-ebola-en-la-republica-democratica-del-congo-causa-ya-65-muertos.html"
 },
 {
  "as_of": null,
  "outbreak": true,
  "metric": "suspected_cases",
  "value": 246,
  "geography": "national_drc",
  "count_type": "cumulative",
  "date": "2026-05-15",
  "source": "El Pais",
  "url": "https://elpais.com/sociedad/2026-05-15/un-nuevo-brote-de-ebola-en-la-republica-democratica-del-congo-causa-ya-65-muertos.html"
 },
 {
  "outbreak": true,
  "metric": "confirmed_cases",
  "count_type": "cumulative",
  "geography": "national_drc",
  "value": 3000,
  "as_of": "2026-07-24",
  "date": "2026-07-24",
  "source": "Google News - DR Congo (en)",
  "url": "2026-07-24T15:01:34#e8977484ad6a"
 },
 {
  "as_of": null,
  "outbreak": true,
  "metric": "deaths",
  "value": 65,
  "geography": "subnational",
  "count_type": "cumulative",
  "date": "2026-05-15",
  "source": "Punch Nigeria",
  "url": "https://punchng.com/ebola-outbreak-kills-65-in-dr-congo/?utm_source=rss.punchng.com&utm_medium=web"
 },
 {
  "as_of": null,
  "outbreak": true,
  "metric": "suspected_cases",
  "value": 246,
  "geography": "subnational",
  "count_type": "cumulative",
  "date": "2026-05-15",
  "source": "Punch Nigeria",
  "url": "https://punchng.com/ebola-outbreak-kills-65-in-dr-congo/?utm_source=rss.punchng.com&utm_medium=web"
 },
 {
  "outbreak": true,
  "value": 1000,
  "metric": "deaths",
  "count_type": "cumulative",
  "geography": "national_drc",
  "as_of": null,
  "date": "2026-07-22",
  "source": "Google News - DR Congo (en)",
  "url": "2026-07-22T12:16:03#f12a6ad54b52"
 },
 {
  "as_of": "2026-07-23",
  "outbreak": true,
  "metric": "deaths",
  "value": 1000,
  "geography": "cross_border_total",
  "count_type": "cumulative",
  "date": "2026-07-23",
  "source": "France24 French",
  "url": "https://www.france24.com/fr/vid%C3%A9o/20260723-l-%C3%A9pid%C3%A9mie-d-ebola-a-d%C3%A9j%C3%A0-fait-plus-de-1000-morts-en-rdc-et-en-ouganda"
 },
 {
  "metric": "confirmed_cases",
  "geography": "national_drc",
  "outbreak": true,
  "value": 3000,
  "count_type": "cumulative",
  "as_of": null,
  "date": "2026-07-27",
  "source": "Google News - RDC (fr)",
  "url": "2026-07-27T09:22:00#0878cf6c1134"
 },
 {
  "metric": "deaths",
  "outbreak": true,
  "value": 1354,
  "geography": "national_drc",
  "count_type": "cumulative",
  "as_of": "2026-07-24",
  "date": "2026-07-27",
  "source": "Google News - RDC (fr)",
  "url": "2026-07-27T09:22:00#0878cf6c1134"
 },
 {
  "as_of": "2026-07-07",
  "outbreak": true,
  "metric": "confirmed_cases",
  "value": 1759,
  "geography": "subnational",
  "count_type": "cumulative",
  "date": "2026-07-09",
  "source": "Politico.cd",
  "url": "https://beto.cd/ebola-rdc-bilan-1759-cas-600-deces-7-juillet/"
 },
 {
  "as_of": "2026-07-07",
  "outbreak": true,
  "metric": "deaths",
  "value": 600,
  "geography": "subnational",
  "count_type": "cumulative",
  "date": "2026-07-09",
  "source": "Politico.cd",
  "url": "https://beto.cd/ebola-rdc-bilan-1759-cas-600-deces-7-juillet/"
 },
 {
  "as_of": null,
  "outbreak": true,
  "metric": "confirmed_cases",
  "value": 2,
  "geography": "subnational",
  "count_type": "new",
  "date": "2026-07-09",
  "source": "Politico.cd",
  "url": "https://beto.cd/ebola-rdc-bilan-1759-cas-600-deces-7-juillet/"
 },
 {
  "as_of": "2026-07-07",
  "outbreak": true,
  "metric": "recovered",
  "value": 285,
  "geography": "subnational",
  "count_type": "cumulative",
  "date": "2026-07-09",
  "source": "Politico.cd",
  "url": "https://beto.cd/ebola-rdc-bilan-1759-cas-600-deces-7-juillet/"
 },
 {
  "as_of": null,
  "outbreak": true,
  "metric": "deaths",
  "value": 1000,
  "geography": "national_drc",
  "count_type": "cumulative",
  "date": "2026-07-22",
  "source": "Google News - RDC (fr)",
  "url": "https://news.google.com/rss/articles/CBMiqwFBVV95cUxPSVprZXc4ejVoWUpTd2tMbHpyWktlbTVjZEhMWGxONWJwUWNoMmlVeUdJTFIzZVJiazQ4UXpyYjdjTzZHczctSWw3d1oxcGlBR2NiTU9TNjdDUnpadEY4TnZzcUhRcXZFT2p1QVV3bW9vbXJKclg4YUx0b0l1ZEd0ZHR3RXVXclc4LWxibTZ6WmppSWluV2FCbzBlVkxxRXdfb1FYZThSVklfMGc?oc=5"
 },
 {
  "as_of": null,
  "outbreak": true,
  "metric": "deaths",
  "value": 304,
  "geography": "national_drc",
  "count_type": "cumulative",
  "date": "2026-06-26",
  "source": "Google News - RDC (fr)",
  "url": "https://news.google.com/rss/articles/CBMi-AFBVV95cUxPcnJxSlRkT1JVTTZhUEU2QnZWRkI4YnRoMGFCRTg1bTlGSXR4N3RROUExM29pLVVDdWhpMlpCVWRablUyVzB0UlVtbmpoYk11Y19FaHpDV0tVd1JlaXZzcDZYeThhS3pqMGIyaHVpVThoWW02YVY0QlBRekZwU0x6dFFmbW92RG5KZHo5am1UYklUeGotcG90VWtaNE40Z2xISmV5RUZrajR4ZG1MY3dvOHIxTkhJQUltSUFfV0VYU0VYVG1pYTNtYnRiUTlBcFlSLTJDLVl0Wm9ZeHV3dTc3eWhCQWlGWG9LRXExTEdJZm1uaW44T0NxQdIB-AFBVV95cUxPcnJxSlRkT1JVTTZhUEU2QnZWRkI4YnRoMGFCRTg1bTlGSXR4N3RROUExM29pLVVDdWhpMlpCVWRablUyVzB0UlVtbmpoYk11Y19FaHpDV0tVd1JlaXZzcDZYeThhS3pqMGIyaHVpVThoWW02YVY0QlBRekZwU0x6dFFmbW92RG5KZHo5am1UYklUeGotcG90VWtaNE40Z2xISmV5RUZrajR4ZG1MY3dvOHIxTkhJQUltSUFfV0VYU0VYVG1pYTNtYnRiUTlBcFlSLTJDLVl0Wm9ZeHV3dTc3eWhCQWlGWG9LRXExTEdJZm1uaW44T0NxQQ?oc=5"
 },
 {
  "as_of": null,
  "outbreak": true,
  "metric": "total_cases",
  "value": 1115,
  "geography": "national_drc",
  "count_type": "cumulative",
  "date": "2026-06-26",
  "source": "Google News - RDC (fr)",
  "url": "https://news.google.com/rss/articles/CBMi-AFBVV95cUxPcnJxSlRkT1JVTTZhUEU2QnZWRkI4YnRoMGFCRTg1bTlGSXR4N3RROUExM29pLVVDdWhpMlpCVWRablUyVzB0UlVtbmpoYk11Y19FaHpDV0tVd1JlaXZzcDZYeThhS3pqMGIyaHVpVThoWW02YVY0QlBRekZwU0x6dFFmbW92RG5KZHo5am1UYklUeGotcG90VWtaNE40Z2xISmV5RUZrajR4ZG1MY3dvOHIxTkhJQUltSUFfV0VYU0VYVG1pYTNtYnRiUTlBcFlSLTJDLVl0Wm9ZeHV3dTc3eWhCQWlGWG9LRXExTEdJZm1uaW44T0NxQdIB-AFBVV95cUxPcnJxSlRkT1JVTTZhUEU2QnZWRkI4YnRoMGFCRTg1bTlGSXR4N3RROUExM29pLVVDdWhpMlpCVWRablUyVzB0UlVtbmpoYk11Y19FaHpDV0tVd1JlaXZzcDZYeThhS3pqMGIyaHVpVThoWW02YVY0QlBRekZwU0x6dFFmbW92RG5KZHo5am1UYklUeGotcG90VWtaNE40Z2xISmV5RUZrajR4ZG1MY3dvOHIxTkhJQUltSUFfV0VYU0VYVG1pYTNtYnRiUTlBcFlSLTJDLVl0Wm9ZeHV3dTc3eWhCQWlGWG9LRXExTEdJZm1uaW44T0NxQQ?oc=5"
 },
 {
  "as_of": "2026-06-22",
  "outbreak": true,
  "metric": "confirmed_cases",
  "value": 1003,
  "geography": "national_drc",
  "count_type": "cumulative",
  "date": "2026-06-22",
  "source": "France24 French",
  "url": "https://www.france24.com/fr/vid%C3%A9o/20260622-ebola-en-rd-congo-plus-de-1-000-cas-confirm%C3%A9s"
 },
 {
  "as_of": "2026-06-22",
  "outbreak": true,
  "metric": "deaths",
  "value": 254,
  "geography": "national_drc",
  "count_type": "cumulative",
  "date": "2026-06-22",
  "source": "France24 French",
  "url": "https://www.france24.com/fr/vid%C3%A9o/20260622-ebola-en-rd-congo-plus-de-1-000-cas-confirm%C3%A9s"
 },
 {
  "as_of": "2026-07-23",
  "outbreak": true,
  "metric": "deaths",
  "value": 1000,
  "geography": "cross_border_total",
  "count_type": "cumulative",
  "date": "2026-07-23",
  "source": "RFI Afrique",
  "url": "https://www.rfi.fr/fr/podcasts/revue-de-presse-afrique/20260723-%C3%A0-la-une-l-%C3%A9pid%C3%A9mie-d-ebola-d%C3%A9passe-les-1000-morts-en-rdc-et-en-ouganda"
 },
 {
  "as_of": null,
  "outbreak": true,
  "metric": "confirmed_cases",
  "value": 1000,
  "geography": "national_drc",
  "count_type": "cumulative",
  "date": "2026-06-22",
  "source": "Reuters Top News",
  "url": "https://news.google.com/rss/articles/CBMiuwFBVV95cUxNZDFacEtWN3c3eWxzZU40X1hZWVdPQlQ4SU1DdXpRd3c2MURWbjJuRjdvRFVVRWN6YWhaQjhMQjJzVGN1Y1l6MjlHbWNGUEZnbXVtOWgzQW5FM1hxam5ucTVuYmFlNk5ZRFBHR2V5UWptZ3VtV3p5TERSakZmcEpXWkdpS1FxcjJGSWxjSjdWY1dNbU9YMWhDVDFTTW1VcU9Sc0RrZEE4MzJVOEZVSXFSNW10LUY4NzA0b3Rn?oc=5"
 },
 {
  "as_of": "2026-05-17",
  "outbreak": true,
  "metric": "deaths",
  "value": 88,
  "geography": "cross_border_total",
  "count_type": "cumulative",
  "date": "2026-05-17",
  "source": "France24",
  "url": "https://www.france24.com/en/health/20260517-who-declares-global-health-emergency-over-ebola-outbreak-in-congo-and-uganda"
 },
 {
  "as_of": "2026-05-17",
  "outbreak": true,
  "metric": "suspected_cases",
  "value": 300,
  "geography": "cross_border_total",
  "count_type": "cumulative",
  "date": "2026-05-17",
  "source": "France24",
  "url": "https://www.france24.com/en/health/20260517-who-declares-global-health-emergency-over-ebola-outbreak-in-congo-and-uganda"
 },
 {
  "count_type": "cumulative",
  "value": 2000,
  "metric": "deaths",
  "geography": "national_drc",
  "as_of": null,
  "outbreak": true,
  "date": "2026-08-12",
  "source": "Google News - DR Congo (en)",
  "url": "https://news.google.com/rss/articles/CBMipwFBVV95cUxQN0RuRktTRUJ4VTMxVmh3MFhGdVVMUHNGNzdieUw0YmdGMHA2NDBjS3JJaFBWckRucEN5b0FRM3BrNDA4SWdyOW1wbmt0dXRPZUNha1JjUERISEtSYkRfdWV4WUlyNHNvZ2tKemZjcDRjVU10LXBOczlVYmh2MGFQRVBDU2ZpME5qUFplR0I2azdZVXNfZndEU2FuN0dmMFJIR3pPa0JTTQ?oc=5"
 },
 {
  "value": 4449,
  "count_type": "cumulative",
  "metric": "total_cases",
  "geography": "national_drc",
  "outbreak": true,
  "as_of": null,
  "date": "2026-08-12",
  "source": "Google News - DR Congo (en)",
  "url": "https://news.google.com/rss/articles/CBMipwFBVV95cUxQN0RuRktTRUJ4VTMxVmh3MFhGdVVMUHNGNzdieUw0YmdGMHA2NDBjS3JJaFBWckRucEN5b0FRM3BrNDA4SWdyOW1wbmt0dXRPZUNha1JjUERISEtSYkRfdWV4WUlyNHNvZ2tKemZjcDRjVU10LXBOczlVYmh2MGFQRVBDU2ZpME5qUFplR0I2azdZVXNfZndEU2FuN0dmMFJIR3pPa0JTTQ?oc=5"
 },
 {
  "as_of": "2026-06-13",
  "outbreak": true,
  "metric": "confirmed_cases",
  "value": 676,
  "geography": "national_drc",
  "count_type": "cumulative",
  "date": "2026-06-13",
  "source": "France24 French",
  "url": "https://www.france24.com/fr/vid%C3%A9o/20260613-l-%C3%A9pid%C3%A9mie-d-ebola-en-rd-congo-s-%C3%A9tend-%C3%A0-de-nouvelle-zones-676-cas-confirm%C3%A9s"
 },
 {
  "as_of": "2026-06-13",
  "outbreak": true,
  "metric": "deaths",
  "value": 136,
  "geography": "national_drc",
  "count_type": "cumulative",
  "date": "2026-06-13",
  "source": "France24 French",
  "url": "https://www.france24.com/fr/vid%C3%A9o/20260613-l-%C3%A9pid%C3%A9mie-d-ebola-en-rd-congo-s-%C3%A9tend-%C3%A0-de-nouvelle-zones-676-cas-confirm%C3%A9s"
 },
 {
  "outbreak": true,
  "metric": "confirmed_cases",
  "value": 3200,
  "geography": "national_drc",
  "as_of": "2026-07-27",
  "count_type": "cumulative",
  "date": "2026-07-27",
  "source": "Google News - DR Congo (en)",
  "url": "2026-07-27T14:59:40#4462daa3e6a3"
 },
 {
  "count_type": "unclear",
  "geography": "national_drc",
  "value": 16000,
  "metric": "vaccinated",
  "as_of": null,
  "outbreak": true,
  "date": "2026-08-22",
  "source": "Google News - DR Congo (en)",
  "url": "https://news.google.com/rss/articles/CBMinwFBVV95cUxQRlF2b3lTbHdiUmFCTWlzTm5hNVdCSEJraEFOUnlRS1Y4bkxjdk1iR3JFUGd2OXloRHlDWXpxQklrVE9PTW1FbThCYXQ0UlIwUGRjQTJqMVY5RVhKdkI5bFBqS2l6US1NeWp5dDFqZ0ZtRnVlcHUxb013WlY3NDdiSklKOWFfMV8tWkNGVXA0UElBRkFMbFg5NHMzLS14Umc?oc=5"
 },
 {
  "as_of": null,
  "outbreak": true,
  "metric": "deaths",
  "value": 1000,
  "geography": "cross_border_total",
  "count_type": "cumulative",
  "date": "2026-07-24",
  "source": "South China Morning Post",
  "url": "https://www.scmp.com/news/world/africa/article/3361804/ebola-virus-first-person-vaccinated-uk-trial-new-jab?utm_source=rss_feed"
 },
 {
  "metric": "deaths",
  "outbreak": true,
  "value": 930,
  "count_type": "cumulative",
  "geography": "national_drc",
  "as_of": "2026-07-20",
  "date": "2026-07-20",
  "source": "Google News - DR Congo (en)",
  "url": "2026-07-20T10:01:12#d6665a0cf457"
 },
 {
  "as_of": "2026-07-25",
  "outbreak": true,
  "metric": "total_cases",
  "value": 3000,
  "geography": "national_drc",
  "count_type": "cumulative",
  "date": "2026-07-25",
  "source": "Google News - DR Congo (en)",
  "url": "https://news.google.com/rss/articles/CBMimgFBVV95cUxNeXFjRzQ0Ykxkc2pnSTFEdm1kaDVVZDlPcUVkUXJycXlvRlRIU21oZjRrNUhqMjRwTk15NkQwN2xiOHFtb0RsZmZkQXc0YUprRGNZcks1emNnWVZ3ZTNXY3Z1VWs5QW1DeW5jR3IwbmptMkhNWk4zTUV4TW1ycW02bDVRT3ZiR3JVajdjZVozanNMaFhGUEJoLW5B?oc=5"
 },
 {
  "value": 900,
  "geography": "national_drc",
  "outbreak": true,
  "as_of": null,
  "count_type": "cumulative",
  "metric": "deaths",
  "date": "2026-07-19",
  "source": "Google News - DR Congo (en)",
  "url": "2026-07-19T08:31:26#92f7342362a2"
 },
 {
  "as_of": null,
  "outbreak": true,
  "metric": "deaths",
  "value": 1500,
  "geography": "national_drc",
  "count_type": "cumulative",
  "date": "2026-07-31",
  "source": "Google News - RDC (fr)",
  "url": "https://news.google.com/rss/articles/CBMi7wFBVV95cUxNY1hXRkhDNUlkelhZSHZaZnZUQS1BSHJXOVpoNU5qTmNKRkpacGdydTBvaW1wMkhRcFYtYUlYdG9aWm4tTVg3anp1VnNCcXc1U2dGcUJySWIzQ01EeGlQRFUtUjViemQ4X0dXbEoydmxfMzB3ZDNXQW9BeEdOa2xnRGhSWFJTTTVZd3dZTWxZdFJvVTNnTFlzdm05V3d5OFdlTlY1Y211NEh5UWgzeGNncVFWNEhBeUVTSE1EQ0U4OTZKWmVlejFGZkpEWlFWcngtREp4RXZzX1g0RlpFZnVOTXlnWnhQR0NrTm41elhtQQ?oc=5"
 },
 {
  "as_of": null,
  "outbreak": true,
  "metric": "suspected_cases",
  "value": 1000,
  "geography": "national_drc",
  "count_type": "cumulative",
  "date": "2026-05-29",
  "source": "France24 French",
  "url": "https://www.france24.com/fr/vid%C3%A9o/20260529-ebola-le-rd-congo-enregistre-une-premi%C3%A8re-gu%C3%A9rison-en-ituri"
 },
 {
  "as_of": null,
  "outbreak": true,
  "metric": "suspected_cases",
  "value": 240,
  "geography": "national_drc",
  "count_type": "cumulative",
  "date": "2026-05-29",
  "source": "France24 French",
  "url": "https://www.france24.com/fr/vid%C3%A9o/20260529-ebola-le-rd-congo-enregistre-une-premi%C3%A8re-gu%C3%A9rison-en-ituri"
 },
 {
  "as_of": null,
  "outbreak": true,
  "metric": "recovered",
  "value": 1,
  "geography": "subnational",
  "count_type": "cumulative",
  "date": "2026-05-29",
  "source": "France24 French",
  "url": "https://www.france24.com/fr/vid%C3%A9o/20260529-ebola-le-rd-congo-enregistre-une-premi%C3%A8re-gu%C3%A9rison-en-ituri"
 },
 {
  "as_of": "2026-07-22",
  "outbreak": true,
  "metric": "deaths",
  "value": 999,
  "geography": "national_drc",
  "count_type": "cumulative",
  "date": "2026-07-22",
  "source": "Al Jazeera English",
  "url": "https://www.aljazeera.com/news/2026/7/22/nearly-1000-people-have-died-from-ebola-in-dr-congo?traffic_source=rss"
 },
 {
  "as_of": "2026-07-22",
  "outbreak": true,
  "metric": "deaths",
  "value": 2,
  "geography": "national_uganda",
  "count_type": "cumulative",
  "date": "2026-07-22",
  "source": "Al Jazeera English",
  "url": "https://www.aljazeera.com/news/2026/7/22/nearly-1000-people-have-died-from-ebola-in-dr-congo?traffic_source=rss"
 },
 {
  "value": 2900,
  "geography": "national_drc",
  "as_of": "2026-07-25",
  "metric": "confirmed_cases",
  "outbreak": true,
  "count_type": "cumulative",
  "date": "2026-07-25",
  "source": "Google News - RDC (fr)",
  "url": "2026-07-25T07:39:39#08fcc6a9fc05"
 },
 {
  "as_of": "2026-07-11",
  "outbreak": true,
  "metric": "recovered",
  "value": 5,
  "geography": "subnational",
  "count_type": "cumulative",
  "date": "2026-07-12",
  "source": "Actualité.cd",
  "url": "https://actualite.cd/2026/07/12/ebola-beni-3-nouveaux-patients-gueris-le-nombre-de-survivants-passe-5"
 },
 {
  "as_of": null,
  "outbreak": true,
  "metric": "total_cases",
  "value": 1400,
  "geography": "national_drc",
  "count_type": "cumulative",
  "date": "2026-07-03",
  "source": "Google News - RDC (fr)",
  "url": "https://news.google.com/rss/articles/CBMiigFBVV95cUxPWWdqb2FycWNfbmk4RFlGVXItb1pnV1lJX1Z2dkxaNHplZXAwSHRJZFlMN0hxYUgzM2NPNkc0QktVNWhfeWFjOVF6c1ZrazhIWVI4aWFfVUVPaTZEc3I1ZlF4dkdrMl8yZGtIcXA2djVtMkhQcWJrWmZPeDVSMWlmT2JGRkw1T3RoMUE?oc=5"
 },
 {
  "metric": "vaccinated",
  "outbreak": true,
  "geography": "national_drc",
  "as_of": null,
  "value": 70000,
  "count_type": "unclear",
  "date": "2026-08-20",
  "source": "Google News - DR Congo (en)",
  "url": "https://news.google.com/rss/articles/CBMipAFBVV95cUxNV080Yjc4RGVUR0huTXh0Nnh1TWprc3dFb3lmeDFnUGpvaWdpbW80anJ2YmNPb1RHNUdiM1JqTWxEdG14Mnc5TmFnNmdOZTdwOUVCSTRRZjdLc2RDb0o5VTZ6VV9xMlMwS3VONnZkbTdVaWh5b0RLeVZtU3VOVGNIblVzaVZwU1Etd3ZONU4xSHlUUGlhTlBqWnVXOTdtVkQ3M2Zlbw?oc=5"
 },
 {
  "geography": "national_drc",
  "as_of": "2026-07-30",
  "outbreak": true,
  "metric": "deaths",
  "value": 1500,
  "count_type": "cumulative",
  "date": "2026-07-30",
  "source": "Google News - DR Congo (en)",
  "url": "2026-07-30T16:06:12#7d6815e06392"
 },
 {
  "as_of": null,
  "outbreak": true,
  "metric": "total_cases",
  "value": 867,
  "geography": "national_drc",
  "count_type": "cumulative",
  "date": "2026-05-24",
  "source": "Times of India",
  "url": "https://timesofindia.indiatimes.com/world/rest-of-world/867-cases-204-dead-no-vaccine-ebola-outbreak-spirals-in-drc-uganda-closes-border/articleshow/131287913.cms"
 },
 {
  "as_of": null,
  "outbreak": true,
  "metric": "deaths",
  "value": 204,
  "geography": "national_drc",
  "count_type": "cumulative",
  "date": "2026-05-24",
  "source": "Times of India",
  "url": "https://timesofindia.indiatimes.com/world/rest-of-world/867-cases-204-dead-no-vaccine-ebola-outbreak-spirals-in-drc-uganda-closes-border/articleshow/131287913.cms"
 },
 {
  "as_of": "2026-07-23",
  "outbreak": true,
  "metric": "confirmed_cases",
  "value": 2536,
  "geography": "national_drc",
  "count_type": "cumulative",
  "date": "2026-07-23",
  "source": "Google News - RDC (fr)",
  "url": "https://news.google.com/rss/articles/CBMiU0FVX3lxTE53SXFaeV91Mk1HZU92YU9oZ3BVOHpSdEVzRFFKXzU5QXBPSFBMUjR2c2tfZU1MTDNhejJuU0JHenZheDlRZTdNaXdqZmpnUnBDbnJZ?oc=5"
 },
 {
  "as_of": null,
  "outbreak": true,
  "metric": "deaths",
  "value": 1000,
  "geography": "national_drc",
  "count_type": "cumulative",
  "date": "2026-07-24",
  "source": "Google News - RDC (fr)",
  "url": "https://news.google.com/rss/articles/CBMiV0FVX3lxTFBMdVNleXBoSVRGUTEweG0tUW5LWHVhb0F4LS00RFBrZThVMElTLUR5UzB2TDNyNXpIRVNldkluM3ZWek96YTc3b0FBSmFId0wxdHJ5NUtBRQ?oc=5"
 },
 {
  "as_of": "2026-07-22",
  "outbreak": true,
  "metric": "deaths",
  "value": 1000,
  "geography": "cross_border_total",
  "count_type": "cumulative",
  "date": "2026-07-22",
  "source": "Google News - RDC (fr)",
  "url": "https://news.google.com/rss/articles/CBMitAFBVV95cUxPa21fLUNncnJ0TmxpT09zOVg3bnV1ZkdSdVh4eDQtM0JBTUVVTTBsZTloVnRuUTlXZzdlMWxWS0NtWjJlOTMydnljM3NZUnIzOXQ4SW01YTE0Y2YyOWxwOHRWYzRXZlZhTTFIOUJKMk9lalJkazFkdU41QXpLNHExV0F1VVBsQUhqYXVLYkdweWw0UnRmUHFWVHBWQTZ0enI1V3N1a1ZGRHhVRENuY1hkMmR5c2rSAbQBQVVfeXFMT2ttXy1DZ3JydE5saU9PczlYN251dWZHUnVYeHg0LTNCQU1FVU0wbGU5aFZ0blE5V2c3ZTFsVktDbVoyZTkzMnZ5YzNzWVJyMzl0OEltNWExNGNmMjlscDh0VmM0V2ZWYU0xSDlCSjJPZWpSZGsxZHVONUF6SzRxMVdBdVVQbEFIamF1S2JHcHlsNFJ0ZlBxVlRwVkE2dHpyNVdzdWtWRkR4VURDbmNYZDJkeXNq?oc=5"
 },
 {
  "as_of": null,
  "outbreak": true,
  "metric": "deaths",
  "value": 930,
  "geography": "national_drc",
  "count_type": "cumulative",
  "date": "2026-07-20",
  "source": "Google News - DR Congo (en)",
  "url": "https://news.google.com/rss/articles/CBMioAFBVV95cUxNVzRkLXR3Mm5DYXNlRkFCd0FmaUpwWVRiTW9TNGVieHBmMVZrS2tHcVpwVTJQU0NpaDE0Y3V2N2hmNDNjTUhpWU42c080c09scmF5MGZ0Sjc0N1Q2cGg3Rk42c1c3dXFYTWUxVEd4ai1icE5nQmwwMmkxbWJUdHVldGhsU1RyUUlGNzRic1RIUW1BTExhWnp6RU80bGFOZURV?oc=5"
 },
 {
  "as_of": "2026-05-18",
  "outbreak": true,
  "metric": "deaths",
  "value": 91,
  "geography": "subnational",
  "count_type": "cumulative",
  "date": "2026-05-18",
  "source": "France24",
  "url": "https://www.france24.com/en/video/20260518-ebola-dr-congo-outbreak-a-global-health-emergency-says-who"
 },
 {
  "as_of": "2026-05-18",
  "outbreak": true,
  "metric": "suspected_cases",
  "value": 350,
  "geography": "subnational",
  "count_type": "cumulative",
  "date": "2026-05-18",
  "source": "France24",
  "url": "https://www.france24.com/en/video/20260518-ebola-dr-congo-outbreak-a-global-health-emergency-says-who"
 },
 {
  "count_type": "cumulative",
  "metric": "deaths",
  "outbreak": true,
  "value": 2061,
  "as_of": null,
  "geography": "national_drc",
  "date": "2026-08-12",
  "source": "Google News - DR Congo (en)",
  "url": "https://news.google.com/rss/articles/CBMiVEFVX3lxTE5hMGhfUkJsamhHaDZ6YWdtNXVkWG1JWnhHLVJheUROcmo5MmxOV3QtVFgwMXVuaEZiV3o4ZmtMZnpZOW9IRHJWMGIzLW5wMGN6czY1Tw?oc=5"
 },
 {
  "as_of": "2026-07-26",
  "outbreak": true,
  "metric": "total_cases",
  "value": 3075,
  "geography": "national_drc",
  "count_type": "cumulative",
  "date": "2026-07-26",
  "source": "France24 French",
  "url": "https://www.france24.com/fr/afrique/20260726-un-millier-nouveaux-cas-virus-ebola-epidemie-sante-recenses-dix-jours-rd-congo-afrique"
 },
 {
  "as_of": "2026-07-26",
  "outbreak": true,
  "metric": "deaths",
  "value": 1354,
  "geography": "national_drc",
  "count_type": "cumulative",
  "date": "2026-07-26",
  "source": "France24 French",
  "url": "https://www.france24.com/fr/afrique/20260726-un-millier-nouveaux-cas-virus-ebola-epidemie-sante-recenses-dix-jours-rd-congo-afrique"
 },
 {
  "as_of": null,
  "outbreak": true,
  "metric": "new_cases",
  "value": 1000,
  "geography": "national_drc",
  "count_type": "new",
  "date": "2026-07-26",
  "source": "France24 French",
  "url": "https://www.france24.com/fr/afrique/20260726-un-millier-nouveaux-cas-virus-ebola-epidemie-sante-recenses-dix-jours-rd-congo-afrique"
 },
 {
  "as_of": null,
  "outbreak": true,
  "metric": "suspected_cases",
  "value": 500,
  "geography": "national_drc",
  "count_type": "cumulative",
  "date": "2026-05-20",
  "source": "The Guardian World",
  "url": "https://www.theguardian.com/world/2026/may/20/ebola-outbreak-us-doctor-germany"
 },
 {
  "as_of": null,
  "outbreak": true,
  "metric": "deaths",
  "value": 134,
  "geography": "national_drc",
  "count_type": "cumulative",
  "date": "2026-05-20",
  "source": "The Guardian World",
  "url": "https://www.theguardian.com/world/2026/may/20/ebola-outbreak-us-doctor-germany"
 },
 {
  "as_of": null,
  "outbreak": true,
  "metric": "deaths",
  "value": 1000,
  "geography": "cross_border_total",
  "count_type": "cumulative",
  "date": "2026-07-22",
  "source": "Le Monde International",
  "url": "https://www.lemonde.fr/afrique/article/2026/07/22/ebola-le-bilan-de-l-epidemie-depasse-desormais-les-1-000-morts-en-rdc-et-en-ouganda-selon-l-organisation-mondiale-de-la-sante_6730028_3212.html"
 },
 {
  "as_of": null,
  "outbreak": true,
  "metric": "total_cases",
  "value": 3500,
  "geography": "unclear",
  "count_type": "cumulative",
  "date": "2026-08-03",
  "source": "Google News - DR Congo (en)",
  "url": "https://news.google.com/rss/articles/CBMiigFBVV95cUxQRm5GZzBKU3prWHc3a2NVcWN4OVl2bm96Qll1VkRkSVVXUm15eVlSajJpaHhQd2swa1dQUnRIbnlFLVBhMUJMaHJZaHRyYnFsSTNaVEdWT3JBbHVBMS1XODhQNDVTNkxYNm1IanpqMVVVc0pBcDl4S0ZfbTNNVHJRTERFLWh4ajhnNmc?oc=5"
 },
 {
  "as_of": null,
  "outbreak": true,
  "metric": "deaths",
  "value": 1500,
  "geography": "unclear",
  "count_type": "cumulative",
  "date": "2026-08-03",
  "source": "Google News - DR Congo (en)",
  "url": "https://news.google.com/rss/articles/CBMiigFBVV95cUxQRm5GZzBKU3prWHc3a2NVcWN4OVl2bm96Qll1VkRkSVVXUm15eVlSajJpaHhQd2swa1dQUnRIbnlFLVBhMUJMaHJZaHRyYnFsSTNaVEdWT3JBbHVBMS1XODhQNDVTNkxYNm1IanpqMVVVc0pBcDl4S0ZfbTNNVHJRTERFLWh4ajhnNmc?oc=5"
 },
 {
  "as_of": "2026-07-21",
  "outbreak": true,
  "metric": "total_cases",
  "value": 2400,
  "geography": "national_drc",
  "count_type": "cumulative",
  "date": "2026-07-21",
  "source": "Google News - DR Congo (en)",
  "url": "https://news.google.com/rss/articles/CBMixwFBVV95cUxQb2ZLV0N6RjRCbUF4TC1GaGQwWnBlNkdtYjdsS3RjXzdEb2JNaWkycFN1VmlCeV9Ga3g4U0lTYmtiWWw1TkcyYS1xYTdmRWJsdmc2dlYtWVdCaXZqY0tscExlWWV1cEhOdmRFeHhmVEJ5b3FyZVZwZmJQWUVlZF80RjNJMGVMTElKTGVwVHQ1UFZkclAwZU9fbUplWUkwSWdIT0dtN0NZSG5hRFZtSXVuVk11RDU2NHBZOF9pT09XYnlWeXF0eWVF?oc=5"
 },
 {
  "metric": "total_cases",
  "value": 3000,
  "count_type": "cumulative",
  "outbreak": true,
  "as_of": "2026-07-26",
  "geography": "national_drc",
  "date": "2026-07-26",
  "source": "Google News - DR Congo (en)",
  "url": "2026-07-26T06:15:07#ef43dcdb4687"
 },
 {
  "value": 3200,
  "as_of": "2026-07-30",
  "outbreak": true,
  "geography": "national_drc",
  "metric": "total_cases",
  "count_type": "cumulative",
  "date": "2026-07-30",
  "source": "AllAfrica Latest",
  "url": "2026-07-30T06:50:00#45aff7ddcd73"
 },
 {
  "as_of": null,
  "outbreak": true,
  "metric": "deaths",
  "value": 400,
  "geography": "national_drc",
  "count_type": "cumulative",
  "date": "2026-07-02",
  "source": "Google News - RDC (fr)",
  "url": "https://news.google.com/rss/articles/CBMirwFBVV95cUxObXpZaHpjc0xaem1iVjUxSWRva05QVWxfMWpNbUp4QmJBbnZzcHBYUFZWdlk5aTFJa2FlNExjVGtSUndJMWF1SlBFdF9hMnVkY2dHOTlwY3RwZzAwNjZoczRyZnNHNUlQMXdGdWlHOURjNnI3WUM3ckVIc3JNSmRTc2Q3Z2F3cTZwNHg0aEQ5WGRuaEN0Q01vX1RaemYxU2FhQXF3b0U3b0tWWUZJcHk4?oc=5"
 },
 {
  "metric": "total_cases",
  "value": 2400,
  "geography": "national_drc",
  "as_of": "2026-07-21",
  "count_type": "cumulative",
  "outbreak": true,
  "date": "2026-07-21",
  "source": "Google News - DR Congo (en)",
  "url": "2026-07-21T07:00:00#f5abbfcba88a"
 },
 {
  "as_of": null,
  "outbreak": true,
  "metric": "total_cases",
  "value": 488,
  "geography": "national_drc",
  "count_type": "cumulative",
  "date": "2026-06-06",
  "source": "Al Jazeera English",
  "url": "https://www.aljazeera.com/news/2026/6/6/us-doctor-recovers-from-ebola-in-germany-as-drc-cases-surge-to-488?traffic_source=rss"
 },
 {
  "as_of": null,
  "outbreak": true,
  "metric": "deaths",
  "value": 1300,
  "geography": "national_drc",
  "count_type": "cumulative",
  "date": "2026-07-26",
  "source": "Google News - DR Congo (en)",
  "url": "https://news.google.com/rss/articles/CBMirgFBVV95cUxNNlRsandjSXI5NUlJOWt5RWdHYml3WmVhVkthMXZLUjlKWXlhWFVCV3F4ZExlMkhGbU1zZnFkblVoSHBQWU41aDhoanJEWW5VdHVlVm9IN0ZRWlBxR1ktdkwxZDZIOXo0QnJySlk5dlExcDgzTF9WaExPY1R0Y2p5a3k3NTk5MTlIM3dYMEIzQlU0emdJSF9iZVk0andYcDU5NGVpdnB5N2RKbERQZGfSAbsBQVVfeXFMTWxucEFJU3RhVDBZU25tVkhwSDJKWHZPU0phUHJBVzZuOExEc3VVdG9jSnpQaXplTnVkOEh4OHBJWk1NSS0xSWNESDEtdVBFNlJNN1piR0xENUx1cDFmUWtWM2tOR2lfNl85dGlqRWF5ajdIMC0zYndjLU13czV0TEZ0TlpCVWNVNnM0ay1xTVlvb0x2WlF0M0dubm1qelFJMVNQQ3poZHNkMjRZaE9aLVU3aU1rb25KMUI2MA?oc=5"
 },
 {
  "as_of": null,
  "outbreak": true,
  "metric": "total_cases",
  "value": 2000,
  "geography": "national_drc",
  "count_type": "cumulative",
  "date": "2026-07-15",
  "source": "Google News - RDC (fr)",
  "url": "https://news.google.com/rss/articles/CBMi5AFBVV95cUxQSHhBdkF1T2RnNDRPaTBpR3RHME4za0pHLW0ybnNsZjFkZ2s4UmFYbEFhc2xwbTJ3VTVRX0tsTFU0U3JIS2VNUVM3enlKNGFjWmVySG1CTjVETGt6Nmc1ZVpfQ3pPdjJtY0dIeGlLdnBDaHEybkxOaThwdzY0SkMyZlM1NXFyOWJMWFRlNDhnQzhTczVlak0xZElXaUdKc0Q1Q0l0d0pfV1FCS1hSQ0JwZjRvSUdxUTNadlVXSzZxRm1FeEVlSS1UXzZzb0xlR1NSM3hROC05cDB3UU1aSmgxN3VIVHI?oc=5"
 },
 {
  "geography": "national_drc",
  "value": 600,
  "as_of": "2026-07-17",
  "count_type": "cumulative",
  "outbreak": true,
  "metric": "deaths",
  "date": "2026-07-17",
  "source": "Google News - DR Congo (en)",
  "url": "2026-07-17T05:28:16#55274092fe79"
 },
 {
  "count_type": "cumulative",
  "value": 48,
  "geography": "national_drc",
  "as_of": null,
  "outbreak": true,
  "metric": "deaths",
  "date": "2026-08-15",
  "source": "Google News - RDC (fr)",
  "url": "https://news.google.com/rss/articles/CBMikAFBVV95cUxOMWJSQy1jRWh4QzdMaEhWaVlweG56Y2g3RDl6dGs4OVVwR1dOeU95QmF0NE9JN1NkTnN0M3JsZjNtMks1aGJrQTBfUER1QUVPUXlCYURDTzhJcnhFaWxtazRXdFRPUDh1aXFBTmp6aHVCYmZIVk9yY0pGdTEzVWxaZlRSeWpOaUczZmZwSE9sZkw?oc=5"
 },
 {
  "as_of": null,
  "outbreak": true,
  "metric": "confirmed_cases",
  "value": 1500,
  "geography": "national_drc",
  "count_type": "cumulative",
  "date": "2026-07-06",
  "source": "Google News - RDC (fr)",
  "url": "https://news.google.com/rss/articles/CBMieEFVX3lxTE9ncHdfTzJWMEVrajhVcVlYdVlIN0c1cXp1a1FVVzFiNkVCbjFBcGNpVHQ5aE42NFN5eTluYlVWY3Y3RkJwTVdDRHluWDA2bE54QW42LS1UWnJuQmduUlRycTNBb1NSZ0ZUN01FSUpzN3RxSk1GczBjag?oc=5"
 },
 {
  "as_of": "2026-07-11",
  "outbreak": true,
  "geography": "subnational",
  "count_type": "cumulative",
  "value": 123,
  "metric": "health_worker_cases",
  "date": "2026-07-25",
  "source": "Politico.cd",
  "url": "2026-07-25T22:42:05#e3d7c5144e45"
 },
 {
  "outbreak": true,
  "as_of": "2026-07-11",
  "metric": "deaths",
  "count_type": "cumulative",
  "value": 36,
  "geography": "subnational",
  "date": "2026-07-25",
  "source": "Politico.cd",
  "url": "2026-07-25T22:42:05#e3d7c5144e45"
 },
 {
  "as_of": "2026-07-07",
  "outbreak": true,
  "metric": "deaths",
  "value": 500,
  "geography": "national_drc",
  "count_type": "cumulative",
  "date": "2026-07-07",
  "source": "Google News - RDC (fr)",
  "url": "https://news.google.com/rss/articles/CBMi7gJBVV95cUxQT1ZBVncyVjdRak9Cak1IRjkzZDI3NC1OMFFveUdRRjJBdWFDdzI0Vm9HUEFHX2o3Qi01WXd6S0RlbzNEbldIOTVWY0dHa3NoQ2Q2MTRrSGlvdWlONEExVFhBVFFhenFuYkU4aUtPSTBBX0NJZV9Mc0RaMjlSa3ZtQVBEQ0V6VUJXVEZIdGFXWDU1MGlnMDk0NFhEakwxdnBjdVZmemhQVzZlQ1Y2dzZaNFVYc0dVajJaNUpTMTlRenlGc093dk9mc0VIYzJwejZnOTk2UmxkNFRvNTR3SVZYTlJ2YzhpUURBc0dCQnp1NEhMWDhNSjNpdGdLVlJXUTFIVzdFSmpNTDBFM0ZRRU9UZ2VVNVZKM0xtX3VQcWJ6eGpucFZjWUxrRVF2aF8wSGcwbEY1UllGRXVFSEFsTmUwUV9iTXZEemI4dzhTZlhqbFNoUEtnbU9aZFF0LU5SVzFtR3RVLVl4X19lTlBHMlHSAe4CQVVfeXFMUE9WQVZ3MlY3UWpPQmpNSEY5M2QyNzQtTjBRb3lHUUYyQXVhQ3cyNFZvR1BBR19qN0ItNVl3ektEZW8zRG5XSDk1VmNHR2tzaENkNjE0a0hpb3VpTjRBMVRYQVRRYXpxbmJFOGlLT0kwQV9DSWVfTHNEWjI5Umt2bUFQRENFelVCV1RGSHRhV1g1NTBpZzA5NDRYRGpMMXZwY3VWZnpoUFc2ZUNWNnc2WjRVWHNHVWoyWjVKUzE5UXp5RnNPd3ZPZnNFSGMycHo2Zzk5NlJsZDRUbzU0d0lWWE5SdmM4aVFEQXNHQkJ6dTRITFg4TUozaXRnS1ZSV1ExSFc3RUpqTUwwRTNGUUVPVGdlVTVWSjNMbV91UHFienhqbnBWY1lMa0VRdmhfMEhnMGxGNVJZRkV1RUhBbE5lMFFfYk12RHpiOHc4U2ZYamxTaFBLZ21PWmRRdC1OUlcxbUd0VS1ZeF9fZU5QRzJR?oc=5"
 },
 {
  "outbreak": true,
  "geography": "national_drc",
  "metric": "vaccinated",
  "value": 70000,
  "count_type": "unclear",
  "as_of": null,
  "date": "2026-08-20",
  "source": "Google News - DR Congo (en)",
  "url": "https://news.google.com/rss/articles/CBMiV0FVX3lxTFBQNkk1anFUQ1ZDeTNZUXV5OWhxRGRRRjRqdWMyMmVyM05zR2pVc0hVVzhZS3M3QlBseUIxaXhHdkFKMnhhYXo0QW9yRmxuVDd0QlpDWkZ2bw?oc=5"
 },
 {
  "geography": "national_drc",
  "metric": "total_cases",
  "as_of": null,
  "outbreak": true,
  "count_type": "cumulative",
  "value": 4053,
  "date": "2026-08-07",
  "source": "Google News - RDC (fr)",
  "url": "https://news.google.com/rss/articles/CBMikgFBVV95cUxNWVltc05BdHU3QmdtOThIbUVhNE8yNnFYRkpEU0ExUTc3eVBHYWU2MWJsZzI4M3Q0N3BWdWNCTGZhZlJ2Skt3T2hPaDJHNzdqZWdXM1VIcGhaTE5HT3FUUVUtbmprYWJPeDQ0d2ZXQ3Ytb1dQMGJaRkIzdi1ldDlxUWlfWlIxSWw2bi1laWNfYzFVdw?oc=5"
 },
 {
  "metric": "deaths",
  "geography": "national_drc",
  "value": 1850,
  "outbreak": true,
  "as_of": null,
  "count_type": "cumulative",
  "date": "2026-08-07",
  "source": "Google News - RDC (fr)",
  "url": "https://news.google.com/rss/articles/CBMikgFBVV95cUxNWVltc05BdHU3QmdtOThIbUVhNE8yNnFYRkpEU0ExUTc3eVBHYWU2MWJsZzI4M3Q0N3BWdWNCTGZhZlJ2Skt3T2hPaDJHNzdqZWdXM1VIcGhaTE5HT3FUUVUtbmprYWJPeDQ0d2ZXQ3Ytb1dQMGJaRkIzdi1ldDlxUWlfWlIxSWw2bi1laWNfYzFVdw?oc=5"
 },
 {
  "as_of": "2026-07-06",
  "outbreak": true,
  "metric": "deaths",
  "value": 506,
  "geography": "national_drc",
  "count_type": "cumulative",
  "date": "2026-07-06",
  "source": "Google News - DR Congo (en)",
  "url": "https://news.google.com/rss/articles/CBMi1wFBVV95cUxPaXF0UmloeHJWWEhVYXBwMXdEWk5JRnItNUJwRXN0VUg4TUktNkt4STlMTlZHSzJrTGRpb1R4RmFXOHVua1FuVjVlN0RzWV9sUC11ZTBSMzFVMk5Xc21zTjFGRkF2bmg0ejhBNzM1ZWhYM29QdVBCRVFpTWltZ2pYaWhOTFRld2ZYSEVhUHVtM2dEeGRjSDU1OEl6VHl2S0hTZjBPUEdGSkNORFZUTGxFNkJLa19OX0g1b1Z4cVoyRGd3d1NTV3MxVWNRcDk3VE8tTE95VndaMNIB3AFBVV95cUxPREV0MEw5NGRsX0pOUXdfSG9HaWJXUTM1RDE1VUpGeDlsbkx0NFA3d19fZE5lQ0YwLVBiNHN5V2lncHp6TDBlRjVmYUptbkV4UVpxREN1cS1SZzVkaU93c2g1VUU5UUk4OHpaakE5Sm1VVWNieVhIbnRfZ0dJVEJ0OEJpaWlwblJ5eFJ4UzZPbGV3OHJkb0dFaUdBNDIwckdYbWxISkRvSXg5eWMzamZEX1V0VkN6MnVSZjJKR29pN1lCWV8zbm1CTG1lRF8zZ3hMLWVFeHB3R0lTZ2Fw?oc=5"
 },
 {
  "as_of": "2026-07-06",
  "outbreak": true,
  "metric": "total_cases",
  "value": 1561,
  "geography": "national_drc",
  "count_type": "cumulative",
  "date": "2026-07-06",
  "source": "Google News - DR Congo (en)",
  "url": "https://news.google.com/rss/articles/CBMi1wFBVV95cUxPaXF0UmloeHJWWEhVYXBwMXdEWk5JRnItNUJwRXN0VUg4TUktNkt4STlMTlZHSzJrTGRpb1R4RmFXOHVua1FuVjVlN0RzWV9sUC11ZTBSMzFVMk5Xc21zTjFGRkF2bmg0ejhBNzM1ZWhYM29QdVBCRVFpTWltZ2pYaWhOTFRld2ZYSEVhUHVtM2dEeGRjSDU1OEl6VHl2S0hTZjBPUEdGSkNORFZUTGxFNkJLa19OX0g1b1Z4cVoyRGd3d1NTV3MxVWNRcDk3VE8tTE95VndaMNIB3AFBVV95cUxPREV0MEw5NGRsX0pOUXdfSG9HaWJXUTM1RDE1VUpGeDlsbkx0NFA3d19fZE5lQ0YwLVBiNHN5V2lncHp6TDBlRjVmYUptbkV4UVpxREN1cS1SZzVkaU93c2g1VUU5UUk4OHpaakE5Sm1VVWNieVhIbnRfZ0dJVEJ0OEJpaWlwblJ5eFJ4UzZPbGV3OHJkb0dFaUdBNDIwckdYbWxISkRvSXg5eWMzamZEX1V0VkN6MnVSZjJKR29pN1lCWV8zbm1CTG1lRF8zZ3hMLWVFeHB3R0lTZ2Fw?oc=5"
 },
 {
  "as_of": null,
  "outbreak": true,
  "metric": "deaths",
  "value": 90,
  "geography": "national_drc",
  "count_type": "cumulative",
  "date": "2026-05-18",
  "source": "France24 French",
  "url": "https://www.france24.com/fr/sant%C3%A9/20260518-rd-congo-inqui%C3%A9tante-propagation-souche-rare-du-virus-ebola-sans-vaccin-ni-traitement"
 },
 {
  "as_of": null,
  "outbreak": true,
  "metric": "deaths",
  "value": 1,
  "geography": "national_uganda",
  "count_type": "cumulative",
  "date": "2026-05-18",
  "source": "France24 French",
  "url": "https://www.france24.com/fr/sant%C3%A9/20260518-rd-congo-inqui%C3%A9tante-propagation-souche-rare-du-virus-ebola-sans-vaccin-ni-traitement"
 },
 {
  "as_of": null,
  "outbreak": true,
  "metric": "suspected_cases",
  "value": 160,
  "geography": "unclear",
  "count_type": "cumulative",
  "date": "2026-05-22",
  "source": "CNA Singapore",
  "url": "https://www.channelnewsasia.com/world/ebola-outbreak-case-far-congo-6134196"
 },
 {
  "as_of": null,
  "outbreak": true,
  "metric": "deaths",
  "value": 1000,
  "geography": "national_drc",
  "count_type": "cumulative",
  "date": "2026-07-23",
  "source": "Google News - RDC (fr)",
  "url": "https://news.google.com/rss/articles/CBMiugFBVV95cUxNdkZvcGx0LWRabEp3Z2haQ2IzeDA5TkZTTTVkX3NXYWRZay1MR3N2dUp1TlN4b1htODhYeXFpRjg1bEtmdWRiVURfQzI2Rm9ZU2F4ZFFYMnU4SUoya29EMmZWUDh0RlNVQVdJYjg0eUxMRlhUaUQ3dkhVOHNDeHQ1dzRnTFRZRjZ5engwSjZTTExLUFUzck9kMUJ2N1AtdnFUNFp1Wm1DUmZ4YzFlbG9mczk1Y3cxa08zU2c?oc=5"
 },
 {
  "metric": "deaths",
  "count_type": "cumulative",
  "geography": "national_drc",
  "value": 930,
  "as_of": "2026-07-20",
  "outbreak": true,
  "date": "2026-07-20",
  "source": "Google News - RDC (fr)",
  "url": "2026-07-20T22:00:21#7a438734cedf"
 },
 {
  "as_of": null,
  "outbreak": true,
  "metric": "total_cases",
  "value": 2000,
  "geography": "national_drc",
  "count_type": "cumulative",
  "date": "2026-07-15",
  "source": "Google News - RDC (fr)",
  "url": "https://news.google.com/rss/articles/CBMie0FVX3lxTE9SU2dQWGJZZ05KMVVUWmd6UU9lOUktTWhuRUxTU013R3B1TlNjSzJUZkR4WGlZRzZ1NWNUaldDVGxjd29ISktYZnBVemtHcTBxcW9FazB1d2ttLWNQaDBKZ1dGNm91V1JDV05EdlZSenNkbE1pdFVtaENCdw?oc=5"
 },
 {
  "as_of": null,
  "outbreak": true,
  "metric": "deaths",
  "value": 1000,
  "geography": "national_drc",
  "count_type": "cumulative",
  "date": "2026-07-23",
  "source": "Reuters Top News",
  "url": "https://news.google.com/rss/articles/CBMizgFBVV95cUxNbE54S0FuWUkwLTJYUFZ0MThiZnlNRVZEdGlmRFRiTXl3aEl1a1pjcXhibGJwdnVrdlBZY1FaY1VEVko5bzczclJXMFJTREtKV09jTW1LNWFJQ2dER2JIeUhLTE0xcUM3UWJ3RHNQenpBN2EzOEtHQ3dqbFhnUUhjb0xLOTF2ajREQ3dSdDNvUmU4S1NXdzNyMDhDTGZES3FzWUNxbWhIR2ZZbXdpZzl4MW9kNGtCZWpLaGJ6ZS11d0FPaGcwQjIzdXpkeXVodw?oc=5"
 },
 {
  "value": 4449,
  "geography": "national_drc",
  "as_of": null,
  "outbreak": true,
  "metric": "confirmed_cases",
  "count_type": "cumulative",
  "date": "2026-08-17",
  "source": "The Independent",
  "url": "https://www.independent.co.ug/why-drcs-ebola-outbreak-is-spreading-faster-and-deadlier/"
 },
 {
  "metric": "deaths",
  "count_type": "cumulative",
  "geography": "national_drc",
  "as_of": null,
  "outbreak": true,
  "value": 2061,
  "date": "2026-08-17",
  "source": "The Independent",
  "url": "https://www.independent.co.ug/why-drcs-ebola-outbreak-is-spreading-faster-and-deadlier/"
 },
 {
  "as_of": "2026-07-26",
  "outbreak": true,
  "metric": "confirmed_cases",
  "value": 3200,
  "geography": "national_drc",
  "count_type": "cumulative",
  "date": "2026-07-26",
  "source": "Google News - DR Congo (en)",
  "url": "https://news.google.com/rss/articles/CBMibkFVX3lxTE01dUxMMnI1bVpkRDUyaF9pR1dsSFBvZ0tWc1lod3RCZThYMmgyV3BHM0JiX2p5bWc1WkVVM1JVa3pEaUNoQjg0NThJZjZwVENJM1lvcjU0VjhRemZ3MkRNXzBwWVdIeE5ZZEFzRE9B?oc=5"
 },
 {
  "as_of": "2026-07-26",
  "outbreak": true,
  "metric": "deaths",
  "value": 1405,
  "geography": "national_drc",
  "count_type": "cumulative",
  "date": "2026-07-26",
  "source": "Google News - DR Congo (en)",
  "url": "https://news.google.com/rss/articles/CBMibkFVX3lxTE01dUxMMnI1bVpkRDUyaF9pR1dsSFBvZ0tWc1lod3RCZThYMmgyV3BHM0JiX2p5bWc1WkVVM1JVa3pEaUNoQjg0NThJZjZwVENJM1lvcjU0VjhRemZ3MkRNXzBwWVdIeE5ZZEFzRE9B?oc=5"
 },
 {
  "metric": "deaths",
  "value": 2000,
  "count_type": "cumulative",
  "as_of": null,
  "outbreak": true,
  "geography": "national_drc",
  "date": "2026-08-11",
  "source": "Google News - DR Congo (en)",
  "url": "https://news.google.com/rss/articles/CBMirgFBVV95cUxNaTNDUVVMRnMtUmlTSUgyd05ObWpqVWZsakpMRHVHSlMtNWpzaW9XWlVzMWxucWZaUGh0ZU5JM190YnhJYnFDMGw2UkRzaFJxcW0wd2JYbld6d01fUklQbjhPWDdBZnNTdm5QclpCV1lnMl9pcFBBal9NZG4ySVZPMjkyeHFYZHdYcVVWTUNRQV9aam95SzctbWRfWnRnWmxuQll2dm1vU0N6SzBTMlE?oc=5"
 },
 {
  "as_of": null,
  "outbreak": true,
  "metric": "deaths",
  "value": 600,
  "geography": "national_drc",
  "count_type": "cumulative",
  "date": "2026-07-09",
  "source": "Google News - DR Congo (en)",
  "url": "https://news.google.com/rss/articles/CBMilwFBVV95cUxQbVlPTkJ3ZmdiZ0tVWjB5eHdtT1JucTg4ekdrZW9jMHpmR3ZXbnhCWUJKNnlWS1lYVTg1R1hXWncwbXZHS2hNOGxSeEMza3JDNzFRX20wUFB1aXBkVkdZbVgzQXphNWlpN1p3Nk90OVUyZjhySGFIZk9XejY5UUNKX2h4Yl9BTlp5LVJxQ2RoaU5pcVRzcnA00gGXAUFVX3lxTFBtWU9OQndmZ2JnS1VaMHl4d21PUm5xODh6R2tlb2MwemZHdldueEJZQko2eVZLWVhVODVHWFdadzBtdkdLaE04bFJ4QzNrckM3MVFfbTBQUHVpcGRWR1ltWDNBemE1aWk3Wnc2T3Q5VTJmOHJIYUhmT1d6NjlRQ0pfaHhiX0FOWnktUnFDZGhpTmlxVHNycDQ?oc=5"
 },
 {
  "as_of": "2026-05-17",
  "outbreak": true,
  "metric": "deaths",
  "value": 80,
  "geography": "national_drc",
  "count_type": "cumulative",
  "date": "2026-05-17",
  "source": "France24",
  "url": "https://www.france24.com/en/who-declares-emergency-as-ebola-outbreak-kills-more-than-80-in-dr-congo"
 },
 {
  "as_of": "2026-07-13",
  "outbreak": true,
  "metric": "total_cases",
  "value": 1830,
  "geography": "national_drc",
  "count_type": "cumulative",
  "date": "2026-07-13",
  "source": "Google News - DR Congo (en)",
  "url": "https://news.google.com/rss/articles/CBMiwwFBVV95cUxNQUVHbzNpYUZRUmdzeFlENkF0Q0IyZ0tPT3N3ZlpyMW1YSDRBTkZ3NkcxT3FWXzN6SEZsdnhuWUVaRndLTm0xMjNRcUZwT3B4V2c2UHVtVXRhcEg4cWMwU2EtOGV2M2VseGNKY0JnMlFrQzNjcktyOXpRbDI5eWg3VE51RXFnYXJuMUo1VDBqRjBCSWZ5b21GYl8waGQza3pGZF91X1g0bWpYbW5VaGNnTXluN1E0TkhuQVJtRjZUUm51b1U?oc=5"
 },
 {
  "as_of": "2026-07-13",
  "outbreak": true,
  "metric": "deaths",
  "value": 648,
  "geography": "national_drc",
  "count_type": "cumulative",
  "date": "2026-07-13",
  "source": "Google News - DR Congo (en)",
  "url": "https://news.google.com/rss/articles/CBMiwwFBVV95cUxNQUVHbzNpYUZRUmdzeFlENkF0Q0IyZ0tPT3N3ZlpyMW1YSDRBTkZ3NkcxT3FWXzN6SEZsdnhuWUVaRndLTm0xMjNRcUZwT3B4V2c2UHVtVXRhcEg4cWMwU2EtOGV2M2VseGNKY0JnMlFrQzNjcktyOXpRbDI5eWg3VE51RXFnYXJuMUo1VDBqRjBCSWZ5b21GYl8waGQza3pGZF91X1g0bWpYbW5VaGNnTXluN1E0TkhuQVJtRjZUUm51b1U?oc=5"
 },
 {
  "as_of": null,
  "count_type": "cumulative",
  "outbreak": true,
  "geography": "national_drc",
  "value": 5000,
  "metric": "confirmed_cases",
  "date": "2026-08-19",
  "source": "Google News - RDC (fr)",
  "url": "https://news.google.com/rss/articles/CBMiwAFBVV95cUxPYWhNcGMwUGo2R3NGdkxQeXJnSkZ0S2pVbzBncE9ua3VubFVVeG9FdlhLZ1ZTX19WU2RzcGxlbTIyRG1yVFhDZ0VqLUFDYzdvdDdLMXc0TERhSUZlVUVlTlUxQnE3X2lkcG9iS21KaVVsa2Vla3hvNXJ5TWpZcHJUdWwzSGt1ZEY5X01lZHl5UTkxLVBscjVqemxYOF9WWkkxY0RkcW55bkE1N0NYWG9lY1pUN0NFay1GMDhtRlBqaTU?oc=5"
 },
 {
  "as_of": "2026-07-20",
  "metric": "deaths",
  "count_type": "cumulative",
  "geography": "national_drc",
  "outbreak": true,
  "value": 900,
  "date": "2026-07-20",
  "source": "Google News - DR Congo (en)",
  "url": "2026-07-20T14:52:07#0155c147a54e"
 },
 {
  "as_of": "2026-07-09",
  "outbreak": true,
  "metric": "deaths",
  "value": 180,
  "geography": "subnational",
  "count_type": "cumulative",
  "date": "2026-07-09",
  "source": "Actualité.cd",
  "url": "https://actualite.cd/2026/07/09/ituri-plus-180-deces-suspects-debola-signales-lopa-en-un-mois-les-communautes-en-alerte"
 },
 {
  "as_of": null,
  "metric": "deaths",
  "geography": "national_drc",
  "count_type": "cumulative",
  "value": 2600,
  "outbreak": true,
  "date": "2026-08-25",
  "source": "Google News - DR Congo (en)",
  "url": "https://news.google.com/rss/articles/CBMiZ0FVX3lxTE5Wb0hlazlYWUVRQTc5ODNScE5YaUFRMVZYLTU0cWRKeWIyOEhueFItaHRzdWlkNWpPbjVIMXRIVWtyak9teERVcjBBaE9oeFBjWnRZY0RUQk5YQ3pUSGNldVE1aUxGR00?oc=5"
 },
 {
  "as_of": "2026-07-02",
  "outbreak": true,
  "metric": "deaths",
  "value": 400,
  "geography": "national_drc",
  "count_type": "cumulative",
  "date": "2026-07-02",
  "source": "Google News - DR Congo (en)",
  "url": "https://news.google.com/rss/articles/CBMiVkFVX3lxTE16Q0VtTEF6aUVLeE9IVmJzUF9BY3lnLTVaQ3lFSEtCQVhsRF9GZjZxV3NwaDZRZXdkb1JhV0xfTi03UzhtQXF5c3lmdFE3UTg5SEdCdzN3?oc=5"
 },
 {
  "as_of": "2026-06-14",
  "outbreak": true,
  "metric": "confirmed_cases",
  "value": 676,
  "geography": "national_drc",
  "count_type": "cumulative",
  "date": "2026-06-14",
  "source": "Africanews",
  "url": "http://www.africanews.com/2026/06/14/ebola-dr-congo-builds-new-isolation-units-as-spread-continues/"
 },
 {
  "as_of": "2026-06-14",
  "outbreak": true,
  "metric": "deaths",
  "value": 136,
  "geography": "national_drc",
  "count_type": "cumulative",
  "date": "2026-06-14",
  "source": "Africanews",
  "url": "http://www.africanews.com/2026/06/14/ebola-dr-congo-builds-new-isolation-units-as-spread-continues/"
 },
 {
  "outbreak": true,
  "as_of": null,
  "count_type": "cumulative",
  "value": 19,
  "metric": "confirmed_cases",
  "geography": "national_drc",
  "date": "2026-08-07",
  "source": "AllAfrica Latest",
  "url": "https://allafrica.com/stories/202608070010.html"
 },
 {
  "metric": "deaths",
  "as_of": null,
  "geography": "national_drc",
  "outbreak": true,
  "value": 5,
  "count_type": "cumulative",
  "date": "2026-08-07",
  "source": "AllAfrica Latest",
  "url": "https://allafrica.com/stories/202608070010.html"
 },
 {
  "metric": "total_cases",
  "value": 2100,
  "count_type": "cumulative",
  "as_of": "2026-07-17",
  "outbreak": true,
  "geography": "national_drc",
  "date": "2026-07-17",
  "source": "Google News - DR Congo (en)",
  "url": "2026-07-17T01:21:29#e5a87d733bdb"
 },
 {
  "value": 1000,
  "count_type": "cumulative",
  "geography": "national_drc",
  "as_of": null,
  "outbreak": true,
  "metric": "deaths",
  "date": "2026-07-22",
  "source": "RFI Afrique",
  "url": "2026-07-22T02:37:40#ac04c3e53be3"
 },
 {
  "metric": "total_cases",
  "value": 2423,
  "as_of": null,
  "outbreak": true,
  "geography": "national_drc",
  "count_type": "cumulative",
  "date": "2026-07-22",
  "source": "RFI Afrique",
  "url": "2026-07-22T02:37:40#ac04c3e53be3"
 },
 {
  "value": 1000,
  "geography": "cross_border_total",
  "outbreak": true,
  "metric": "deaths",
  "count_type": "cumulative",
  "as_of": "2026-07-22",
  "date": "2026-07-22",
  "source": "Google News - RDC (fr)",
  "url": "2026-07-22T14:50:41#fd74498b7937"
 },
 {
  "as_of": null,
  "outbreak": true,
  "metric": "suspected_cases",
  "value": 250,
  "geography": "national_drc",
  "count_type": "cumulative",
  "date": "2026-05-17",
  "source": "BBC World",
  "url": "https://www.bbc.com/news/articles/c9q311nj5r3o?at_medium=RSS&at_campaign=rss"
 },
 {
  "as_of": "2026-05-31",
  "outbreak": true,
  "metric": "deaths",
  "value": 55,
  "geography": "cross_border_total",
  "count_type": "cumulative",
  "date": "2026-07-30",
  "source": "AllAfrica Latest",
  "url": "https://allafrica.com/stories/202607300028.html"
 },
 {
  "metric": "total_cases",
  "outbreak": true,
  "count_type": "cumulative",
  "value": 3000,
  "as_of": "2026-07-27",
  "geography": "national_drc",
  "date": "2026-07-27",
  "source": "Google News - DR Congo (en)",
  "url": "2026-07-27T20:16:47#98a6c97b40d5"
 },
 {
  "as_of": null,
  "metric": "deaths",
  "count_type": "cumulative",
  "geography": "national_drc",
  "outbreak": true,
  "value": 2500,
  "date": "2026-08-21",
  "source": "Google News - DR Congo (en)",
  "url": "https://news.google.com/rss/articles/CBMinwFBVV95cUxOZEtuUFY0bFV0SlVnNGpTS1FGU1hBQVZvdktTTmU2aWlRX0Z6TDNjVTZkbnVlRWowRGM4NFhnaFBoRUpoZFg1QnBRMk5rczVQNEozR0VYeVkxWXNNdTZSbnh4SHlRdm5aZWd1UWo3UVZnZWowdTg1RTU5S2hsOEE5TTc2YnBEYmxnZEwzM3RyM3JKZ1BPQWtlMTFjWkZpOXM?oc=5"
 },
 {
  "as_of": null,
  "outbreak": true,
  "metric": "deaths",
  "value": 131,
  "geography": "unclear",
  "count_type": "cumulative",
  "date": "2026-05-19",
  "source": "Al Jazeera English",
  "url": "https://www.aljazeera.com/news/2026/5/19/who-to-hold-emergency-committee-meeting-as-ebola-death-toll-rises-to-131?traffic_source=rss"
 },
 {
  "metric": "total_cases",
  "as_of": "2026-08-05",
  "count_type": "cumulative",
  "outbreak": true,
  "geography": "national_drc",
  "value": 3800,
  "date": "2026-08-05",
  "source": "Google News - DR Congo (en)",
  "url": "https://news.google.com/rss/articles/CBMi2AFBVV95cUxNYkwyZDZOZDhnREJoRUVYRTA1T2RfWEpOMk9YRVJuNEF3cTc0d1lXdDlsWi1SdFJaWUxEV3lybko1Q1NEaE40ZFZmcnFKYy1HVkxlVWxDRTRRVUozdHdyYklkZFlScHlFSWZ3RXRxWTREZG1tODBHQkhkYTBVODdqQm1BODVYOGhTbVNBc093bHNoa19YZXRUVDZqcElhOVJldV9HRFJWMDREZG9pcm9KQjMyaXFEZEo5Yi1KV3V3UHFTbGdOM0RrMWh3d2c5SHpIRGdQYUN0eHDSAd4BQVVfeXFMTzJWT1UxTTJrUkV3ZmpkWmRULS1RUUpYRWlBNlFMd3FTVnhPaHB2bm5zWkR5ZC1zczBwLU9YckloVzZWMWJ6TndsYjZJMnYtN0lieS0yYmFfQkdVazdPRzhpbjk0QlpmeW1iVkRFQUx6SG9wcS1MZ01hQVVYNFFzSUJGS3oyY1lobG9OZndCc1R6ZFRvYTV2YzFQTTJ2bkpSM0g5bkFZTlR4YXFyUzY5bU5NMFZmdTNPTlk3Z0RGUmNzQVF6RTE2b2lMcjdqVmIyaU9GN3pxeGlkT0pyQWNR?oc=5"
 },
 {
  "as_of": "2026-06-10",
  "outbreak": true,
  "metric": "confirmed_cases",
  "value": 598,
  "geography": "national_drc",
  "count_type": "cumulative",
  "date": "2026-06-10",
  "source": "CGTN",
  "url": "https://news.cgtn.com/news/2026-06-10/Ebola-cases-in-DR-Congo-near-600-amid-warning-of-wider-spread-1NR4hClEQvu/p.html?UTM_Source=cgtn&UTM_Medium=rss&UTM_Campaign=World"
 },
 {
  "as_of": "2026-06-10",
  "outbreak": true,
  "metric": "deaths",
  "value": 115,
  "geography": "national_drc",
  "count_type": "cumulative",
  "date": "2026-06-10",
  "source": "CGTN",
  "url": "https://news.cgtn.com/news/2026-06-10/Ebola-cases-in-DR-Congo-near-600-amid-warning-of-wider-spread-1NR4hClEQvu/p.html?UTM_Source=cgtn&UTM_Medium=rss&UTM_Campaign=World"
 },
 {
  "value": 2000,
  "geography": "national_drc",
  "outbreak": true,
  "count_type": "cumulative",
  "metric": "deaths",
  "as_of": null,
  "date": "2026-08-11",
  "source": "Google News - DR Congo (en)",
  "url": "https://news.google.com/rss/articles/CBMitgFBVV95cUxQU05BMkdHaXFsMUJ2VkZSbWpIZE1mcFVBbmxFOHRtUC1PaGVuWEtfV1lieU0yZGVtS05ITUFNU2VzS3lqcmo1QnBhdzFHaWRKUlhwNW1SMGVCdFZmdFhSQmdWcUVrd1gyeTB3WnpsWWotOV85dV9KbGtGREk2Z09EMDg4UC1nRUk4MnI0OE5DUVNzTmwzUl9lU0V4VUw2ZlRUYVRPQUNEcmpFRUtyRndsS0ExbFNjUdIBtgFBVV95cUxQU05BMkdHaXFsMUJ2VkZSbWpIZE1mcFVBbmxFOHRtUC1PaGVuWEtfV1lieU0yZGVtS05ITUFNU2VzS3lqcmo1QnBhdzFHaWRKUlhwNW1SMGVCdFZmdFhSQmdWcUVrd1gyeTB3WnpsWWotOV85dV9KbGtGREk2Z09EMDg4UC1nRUk4MnI0OE5DUVNzTmwzUl9lU0V4VUw2ZlRUYVRPQUNEcmpFRUtyRndsS0ExbFNjUQ?oc=5"
 },
 {
  "as_of": null,
  "outbreak": true,
  "metric": "deaths",
  "value": 177,
  "geography": "national_drc",
  "count_type": "cumulative",
  "date": "2026-05-22",
  "source": "El Pais",
  "url": "https://elpais.com/sociedad/2026-05-22/el-brote-de-ebola-en-el-congo-deja-ya-160-muertes-sospechosas-y-mas-de-670-casos-en-estudio.html"
 },
 {
  "as_of": null,
  "outbreak": true,
  "metric": "suspected_cases",
  "value": 750,
  "geography": "national_drc",
  "count_type": "cumulative",
  "date": "2026-05-22",
  "source": "El Pais",
  "url": "https://elpais.com/sociedad/2026-05-22/el-brote-de-ebola-en-el-congo-deja-ya-160-muertes-sospechosas-y-mas-de-670-casos-en-estudio.html"
 },
 {
  "as_of": "2026-06-30",
  "outbreak": true,
  "metric": "confirmed_cases",
  "value": 1307,
  "geography": "national_drc",
  "count_type": "cumulative",
  "date": "2026-06-30",
  "source": "Al Jazeera English",
  "url": "https://www.aljazeera.com/news/2026/6/30/dr-congo-says-1307-ebola-cases-confirmed-including-377-deaths?traffic_source=rss"
 },
 {
  "as_of": "2026-06-30",
  "outbreak": true,
  "metric": "deaths",
  "value": 377,
  "geography": "national_drc",
  "count_type": "cumulative",
  "date": "2026-06-30",
  "source": "Al Jazeera English",
  "url": "https://www.aljazeera.com/news/2026/6/30/dr-congo-says-1307-ebola-cases-confirmed-including-377-deaths?traffic_source=rss"
 },
 {
  "as_of": "2026-07-09",
  "outbreak": true,
  "metric": "deaths",
  "value": 600,
  "geography": "national_drc",
  "count_type": "cumulative",
  "date": "2026-07-09",
  "source": "Google News - DR Congo (en)",
  "url": "https://news.google.com/rss/articles/CBMingFBVV95cUxQblllcjFjNEhVZWZjd1hMQzIxYjZNSHFxcWlYZFJaSWtDQWxKM3pNelBYRUtaOWRqLWY3cFltZTRReTVSdTBYUEhLSjRwdnUzaDA2b0VUYUQxRWdVcGctYVRndzV3SUxidkxHOHE5LWlpbkZ2Q3BNZUVjZnZUa1hjLWU2REdEWjQtblRLMV8yUHpOWjhmM1pCS3dhZExfQQ?oc=5"
 },
 {
  "as_of": "2026-07-21",
  "outbreak": true,
  "metric": "total_cases",
  "value": 2423,
  "geography": "national_drc",
  "count_type": "cumulative",
  "date": "2026-07-21",
  "source": "Google News - DR Congo (en)",
  "url": "https://news.google.com/rss/articles/CBMiiwFBVV95cUxQTVJzNzQzSFpZRnBHRkhES1FOZzdNR3NTQ2lfUzBwZWFST2RPYWxrQmpmSzhxaVc1c0tLUk5wcFRkY3NGTzNXbGFPN2tFb3NrU3pzQVZnOXdSNE9MWWktbkhyWF9kTmVFU1NZenIzLU9KZ0tXSlVCNk8yUEhRNC1Jd0tJbUhpd1BnWkZR?oc=5"
 },
 {
  "as_of": null,
  "outbreak": true,
  "metric": "total_cases",
  "value": 1200,
  "geography": "national_drc",
  "count_type": "cumulative",
  "date": "2026-06-27",
  "source": "Google News - DR Congo (en)",
  "url": "https://news.google.com/rss/articles/CBMiigFBVV95cUxQLUlpcTNhSHZkQ2d4R00zV2dXM2Y1WjhMSTBxeVVZaXpYb1g3TWh5Y3RnQTdzUW1mZFhzanBSUmRkUk1FMUZrWWNTU2FiRmV5QlZZOE9nc28tWU1GRGNQNmNuQ2d6QklFZGZSMU5INE9IYmpEYUdCUWFUMFZxQTdBaDBfNU5Ma1lkLUE?oc=5"
 },
 {
  "as_of": "2026-08-02",
  "outbreak": true,
  "metric": "deaths",
  "value": 1500,
  "geography": "national_drc",
  "count_type": "cumulative",
  "date": "2026-08-02",
  "source": "Google News - RDC (fr)",
  "url": "https://news.google.com/rss/articles/CBMiRkFVX3lxTE5renZLNjNXMER5bXdKemRmcVo1ekpiYy1KcWlKU1VqY0dfSVFjRGpHX0FTNzRSUzIwckY2NVAta0w2UUhCTmfSAUJBVV95cUxPZ0h1QW4xeGJuODdXRW9KUkp3WTdJTjdGMjdPRUNiVnRqSk9YMHI5eW1mWGZkUkRRM0FjSTdkSTFWaUE?oc=5"
 },
 {
  "metric": "confirmed_cases",
  "geography": "national_drc",
  "outbreak": true,
  "count_type": "cumulative",
  "as_of": null,
  "value": 5200,
  "date": "2026-08-22",
  "source": "Google News - DR Congo (en)",
  "url": "https://news.google.com/rss/articles/CBMizAFBVV95cUxONWNscGl1WTNIcFJyNDR0YURjYkt6OWxSUDNxa1AydlIxQUtwSERPVHE1Sm85bjZ4OUE4RGJ2RHlNZlpSeGE1dVdkLXIzdVJJM0xyNWdMZlkzNjQzVmJ2VXNtd3N2bE5DU0o5c0RKaS1Ma1pxdXQ3dmNWZkJxOGRNd0k1QUx4OHFwUHNjNWVreHFNRVBld294UnI3dmJLeXdCclhxRHF6bXhMUGNDaHVuTzIzWi0wUmxxTUJPUVl1MjhSQnlZQzNxZFFQc3Q?oc=5"
 },
 {
  "as_of": "2026-06-24",
  "outbreak": true,
  "metric": "confirmed_cases",
  "value": 1000,
  "geography": "national_drc",
  "count_type": "cumulative",
  "date": "2026-06-24",
  "source": "ABC Australia",
  "url": "https://www.abc.net.au/news/2026-06-24/congo-ebola-outbreak-worst-ever-recorded/106832916"
 },
 {
  "as_of": "2026-06-24",
  "outbreak": true,
  "metric": "deaths",
  "value": 267,
  "geography": "national_drc",
  "count_type": "cumulative",
  "date": "2026-06-24",
  "source": "ABC Australia",
  "url": "https://www.abc.net.au/news/2026-06-24/congo-ebola-outbreak-worst-ever-recorded/106832916"
 },
 {
  "geography": "national_drc",
  "as_of": "2026-08-07",
  "count_type": "cumulative",
  "metric": "total_cases",
  "outbreak": true,
  "value": 4000,
  "date": "2026-08-07",
  "source": "Google News - DR Congo (en)",
  "url": "https://news.google.com/rss/articles/CBMijAFBVV95cUxQY3pPSlU0XzBRM19yZlFVTUN0TEdsTzIxeU5BaUd1dXdnYTduN0VIMlBIWUd4M19YeWx4SWNHQ3Z0amF0LXpzUW1zTUdPV29UT2stN2NIUkNIcWRrZ1J5aFpHajBxamdrYzAwdHdfNVhLMkFxbWtESVd5NnpBeXZ4Tkl6bXdzdlFEOFdBaQ?oc=5"
 },
 {
  "metric": "total_cases",
  "value": 4000,
  "count_type": "cumulative",
  "geography": "national_drc",
  "as_of": null,
  "outbreak": true,
  "date": "2026-08-08",
  "source": "Google News - RDC (fr)",
  "url": "https://news.google.com/rss/articles/CBMiXEFVX3lxTE5HTkNmaHdFVFYweGNUTktLYnBrWWdkSnJselV2YkZtQzFLZmhrS1BXSWpRT1VZNjliN2F6dGc3RDByVDEtMEtDS2U2cFpPMV9HcGJCR0NLMTJvcVox?oc=5"
 },
 {
  "geography": "national_drc",
  "as_of": null,
  "value": 1850,
  "count_type": "cumulative",
  "outbreak": true,
  "metric": "deaths",
  "date": "2026-08-08",
  "source": "Google News - RDC (fr)",
  "url": "https://news.google.com/rss/articles/CBMiXEFVX3lxTE5HTkNmaHdFVFYweGNUTktLYnBrWWdkSnJselV2YkZtQzFLZmhrS1BXSWpRT1VZNjliN2F6dGc3RDByVDEtMEtDS2U2cFpPMV9HcGJCR0NLMTJvcVox?oc=5"
 },
 {
  "as_of": "2026-07-28",
  "outbreak": true,
  "metric": "total_cases",
  "value": 3262,
  "geography": "national_drc",
  "count_type": "cumulative",
  "date": "2026-07-28",
  "source": "The Hindu",
  "url": "https://www.thehindu.com/news/international/ebola-cases-in-congo-top-3200-nearing-record-of-the-countrys-worst-outbreak/article71276382.ece"
 },
 {
  "as_of": "2026-07-28",
  "outbreak": true,
  "metric": "deaths",
  "value": 1437,
  "geography": "national_drc",
  "count_type": "cumulative",
  "date": "2026-07-28",
  "source": "The Hindu",
  "url": "https://www.thehindu.com/news/international/ebola-cases-in-congo-top-3200-nearing-record-of-the-countrys-worst-outbreak/article71276382.ece"
 },
 {
  "as_of": "2026-05-19",
  "outbreak": true,
  "metric": "deaths",
  "value": 131,
  "geography": "cross_border_total",
  "count_type": "cumulative",
  "date": "2026-05-19",
  "source": "MercoPress",
  "url": "https://en.mercopress.com/2026/05/19/who-warns-of-magnitude-and-speed-of-ebola-outbreak-in-congo-with-131-deaths-and-cases-in-uganda?utm_source=feed&utm_medium=rss&utm_content=main&utm_campaign=rss"
 },
 {
  "as_of": null,
  "outbreak": true,
  "metric": "total_cases",
  "value": 1700,
  "geography": "national_drc",
  "count_type": "cumulative",
  "date": "2026-07-08",
  "source": "Google News - DR Congo (en)",
  "url": "https://news.google.com/rss/articles/CBMivwFBVV95cUxOb2R4QWJHQTg3bUNnY244TjFnWE9GX0pLLXpyckMyWk16Tlg1dXlubTNUNV9mMlg5LVZYUHdDNmZDNkVaeEl3MU5EeVpnSnZZUm5GOVNZTXRVakpobXV6RWFEcVdna0JWMTVuemZsa280cnFTNFhpbmNXNVAzSDh0OFlMUG5Wb0p1WDN6RnpzLTZPeXVLMjZkQzNENFpPQW5TeVVoMmlXNmphd01WbVYzY1RET0J6WkNLT185djB4WQ?oc=5"
 },
 {
  "as_of": "2026-05-25",
  "outbreak": true,
  "metric": "total_cases",
  "value": 7,
  "geography": "national_uganda",
  "count_type": "cumulative",
  "date": "2026-05-25",
  "source": "AP News",
  "url": "https://news.google.com/rss/articles/CBMikwFBVV95cUxOZjRuaWFDMUQ4OFBKc19kU05aX0h4bUFUcUJFeW00anZRRmJsWWRtV09CbXBodTA4OVd3ZUgxZ3UteXpxQWxHeHdrSmI2NXVSTnhKZDBsRXFJU1R4RE1JN3hiQTZpNFc1dVdpSlpOYVJoQU5XMDFYM01FRS1OY1hsRE00WkkxYy1wMTdzTzY5TmtBR2s?oc=5"
 },
 {
  "value": 2344,
  "as_of": "2026-07-20",
  "outbreak": true,
  "geography": "national_drc",
  "metric": "confirmed_cases",
  "count_type": "cumulative",
  "date": "2026-07-20",
  "source": "Google News - RDC (fr)",
  "url": "2026-07-20T07:44:14#cc74d4e9d5d3"
 },
 {
  "as_of": "2026-07-20",
  "metric": "deaths",
  "outbreak": true,
  "geography": "national_drc",
  "value": 930,
  "count_type": "cumulative",
  "date": "2026-07-20",
  "source": "Google News - RDC (fr)",
  "url": "2026-07-20T07:44:14#cc74d4e9d5d3"
 },
 {
  "as_of": null,
  "outbreak": true,
  "metric": "deaths",
  "value": 1500,
  "geography": "national_drc",
  "count_type": "cumulative",
  "date": "2026-07-30",
  "source": "Google News - RDC (fr)",
  "url": "https://news.google.com/rss/articles/CBMi1gFBVV95cUxPdjM1cEtoZHpaTVRObzR3a1BjWEtDWmZsbHlubDRoUWszMXFyUndSLW85X2hmeXdLRU40Z1A1LWVsX1hFaUtjZFNzTGR4Nm1KbFQtWEJzcy10ZTc5S3IySDBQamREMGRTdW84ZjZjUTQ5b2NUUDBwTDV0U1hlNzkwUFlpSER5Zm42aksxVExIZXA0ZDBhNW1NOC1HUF9RcDZxemRqZENGbVEzdXdycGtGVXk0UUVVRWNpR3FxbG4tOW01Z2V0ZDlhbE1mOWM2QXpXLXdyQkRR?oc=5"
 },
 {
  "as_of": null,
  "metric": "confirmed_cases",
  "geography": "national_drc",
  "value": 1000,
  "outbreak": true,
  "count_type": "new",
  "date": "2026-07-27",
  "source": "Google News - RDC (fr)",
  "url": "2026-07-27T05:06:57#ef47927aaa59"
 },
 {
  "as_of": null,
  "outbreak": true,
  "metric": "deaths",
  "value": 65,
  "geography": "subnational",
  "count_type": "cumulative",
  "date": "2026-05-16",
  "source": "Al Jazeera English",
  "url": "https://www.aljazeera.com/video/newsfeed/2026/5/16/outbreak-of-rare-strain-of-ebola-claims-at-least-65-lives-in-dr-congo?traffic_source=rss"
 },
 {
  "as_of": null,
  "outbreak": true,
  "metric": "suspected_cases",
  "value": 246,
  "geography": "subnational",
  "count_type": "cumulative",
  "date": "2026-05-16",
  "source": "Al Jazeera English",
  "url": "https://www.aljazeera.com/video/newsfeed/2026/5/16/outbreak-of-rare-strain-of-ebola-claims-at-least-65-lives-in-dr-congo?traffic_source=rss"
 },
 {
  "outbreak": true,
  "geography": "national_drc",
  "count_type": "cumulative",
  "value": 2000,
  "metric": "deaths",
  "as_of": null,
  "date": "2026-08-11",
  "source": "Google News - DR Congo (en)",
  "url": "https://news.google.com/rss/articles/CBMikAFBVV95cUxOLUVLV29pcFNvZ1drdzhiWUJwbWhfalVuRkFxS05xN2lSejNZVmxOTWh4WEQ4bG9zSjJMcW10eXJxVkZJbTI5NGxpRS1PRGhQX3lGNDFEWXZHZE5fbGUwMHJuQWdQMUlxVldwNjVHaFpmR2UwdjdQVW9NdUxhQVlKMmEwQzNKNHJLNEsyZ1ZWZTfSAZABQVVfeXFMTi1FS1dvaXBTb2dXa3c4YllCcG1oX2pVbkZBcUtOcTdpUnozWVZsTk1oeFhEOGxvc0oyTHFtdHlycVZGSW0yOTRsaUUtT0RoUF95RjQxRFl2R2ROX2xlMDBybkFnUDFJcVZXcDY1R2haZkdlMHY3UFVvTXVMYUFZSjJhMEMzSjRySzRLMmdWVmU3?oc=5"
 },
 {
  "as_of": "2026-07-08",
  "outbreak": true,
  "metric": "confirmed_cases",
  "value": 1700,
  "geography": "national_drc",
  "count_type": "cumulative",
  "date": "2026-07-08",
  "source": "Google News - DR Congo (en)",
  "url": "https://news.google.com/rss/articles/CBMifEFVX3lxTE5Ea3JuUHlVMldqU0xUQXJHM0lCU2hXN3BPOU11U0FabVhoZTFJMXRTS3pyb0xnT2g5X0RncUdqaHNjaFZOSExERWc4Z3N1ZVo3eVlaTG1EMDlzc3RTQk9iSExvc29oRVRyT1UyRWZpQnAyWUExbjNSVFNKNzc?oc=5"
 },
 {
  "outbreak": true,
  "geography": "cross_border_total",
  "value": 1000,
  "as_of": "2026-07-22",
  "metric": "deaths",
  "count_type": "cumulative",
  "date": "2026-07-22",
  "source": "Google News - RDC (fr)",
  "url": "2026-07-22T13:42:52#3bc94f4ebf1c"
 },
 {
  "outbreak": true,
  "count_type": "cumulative",
  "geography": "national_drc",
  "value": 3200,
  "as_of": "2026-07-27",
  "metric": "total_cases",
  "date": "2026-07-27",
  "source": "Google News - DR Congo (en)",
  "url": "2026-07-27T04:40:04#62e062c059e5"
 },
 {
  "count_type": "cumulative",
  "as_of": "2026-07-27",
  "metric": "deaths",
  "geography": "national_drc",
  "outbreak": true,
  "value": 1405,
  "date": "2026-07-27",
  "source": "Google News - DR Congo (en)",
  "url": "2026-07-27T04:40:04#62e062c059e5"
 },
 {
  "as_of": null,
  "outbreak": true,
  "metric": "suspected_cases",
  "value": 1100,
  "geography": "cross_border_total",
  "count_type": "cumulative",
  "date": "2026-06-01",
  "source": "France24 French",
  "url": "https://www.france24.com/fr/afrique/20260601-plus-1100-cas-ebola-suspects-deux-hommes-places-isolement-bresil-union-africaine-rd-congo-ouganda-sante"
 },
 {
  "as_of": "2026-06-24",
  "outbreak": true,
  "metric": "confirmed_cases",
  "value": 1094,
  "geography": "national_drc",
  "count_type": "cumulative",
  "date": "2026-06-24",
  "source": "South China Morning Post",
  "url": "https://www.scmp.com/news/world/europe/article/3358246/france-confirms-ebola-virus-doctor-who-worked-congo?utm_source=rss_feed"
 },
 {
  "as_of": "2026-07-09",
  "outbreak": true,
  "metric": "deaths",
  "value": 600,
  "geography": "national_drc",
  "count_type": "cumulative",
  "date": "2026-07-09",
  "source": "Google News - RDC (fr)",
  "url": "https://news.google.com/rss/articles/CBMi7wFBVV95cUxNSW5oeUNuTjUtZFR2bmVRSDlxOHBSTGtya3ZwS1dGamNadXdlUjVueWxFb0RJbXY0NGxELUlvWG4zWU1wc3FqcWFMY3Zwb0l6WXUzbFVDVVBLVFhwc0JUTktaZUM1bThqTTZiNjBybjNDY1dYV0h5R1gwcGlDYnlKNF9HaE9MSGxrQ3NTX1RJcVhBd2ZHY2pVU0gwZUVvdHVVUWtvNHE2OVFKWHd5eXpVUlhIYlJ6LTFzbUhsV0JDX2lpOGZVREpSUW9XVGRVY3pEaDNPVTlaQ0N1TUxWZmYwOTlTSUFrcEJ4bzdySllCZw?oc=5"
 },
 {
  "as_of": "2026-07-09",
  "outbreak": true,
  "metric": "suspected_cases",
  "value": 1,
  "geography": "subnational",
  "count_type": "new",
  "date": "2026-07-09",
  "source": "Google News - RDC (fr)",
  "url": "https://news.google.com/rss/articles/CBMi7wFBVV95cUxNSW5oeUNuTjUtZFR2bmVRSDlxOHBSTGtya3ZwS1dGamNadXdlUjVueWxFb0RJbXY0NGxELUlvWG4zWU1wc3FqcWFMY3Zwb0l6WXUzbFVDVVBLVFhwc0JUTktaZUM1bThqTTZiNjBybjNDY1dYV0h5R1gwcGlDYnlKNF9HaE9MSGxrQ3NTX1RJcVhBd2ZHY2pVU0gwZUVvdHVVUWtvNHE2OVFKWHd5eXpVUlhIYlJ6LTFzbUhsV0JDX2lpOGZVREpSUW9XVGRVY3pEaDNPVTlaQ0N1TUxWZmYwOTlTSUFrcEJ4bzdySllCZw?oc=5"
 },
 {
  "count_type": "cumulative",
  "metric": "deaths",
  "geography": "cross_border_total",
  "as_of": "2026-07-24",
  "outbreak": true,
  "value": 1000,
  "date": "2026-07-24",
  "source": "Google News - RDC (fr)",
  "url": "2026-07-24T05:45:54#45430a58ca3f"
 },
 {
  "value": 3000,
  "geography": "national_drc",
  "metric": "total_cases",
  "outbreak": true,
  "count_type": "unclear",
  "as_of": "2026-07-25",
  "date": "2026-07-25",
  "source": "Google News - DR Congo (en)",
  "url": "2026-07-25T15:29:08#ee8cacc214dc"
 },
 {
  "as_of": null,
  "outbreak": true,
  "metric": "suspected_cases",
  "value": 513,
  "geography": "national_drc",
  "count_type": "cumulative",
  "date": "2026-05-19",
  "source": "DW News",
  "url": "https://www.dw.com/en/who-concerned-by-scale-and-speed-of-ebola-spread-in-drc/a-77209749?maca=en-rss-en-all-1573-rdf"
 },
 {
  "as_of": null,
  "outbreak": true,
  "metric": "suspected_cases",
  "value": 131,
  "geography": "national_drc",
  "count_type": "cumulative",
  "date": "2026-05-19",
  "source": "DW News",
  "url": "https://www.dw.com/en/who-concerned-by-scale-and-speed-of-ebola-spread-in-drc/a-77209749?maca=en-rss-en-all-1573-rdf"
 },
 {
  "as_of": "2026-07-21",
  "outbreak": true,
  "metric": "deaths",
  "value": 967,
  "geography": "national_drc",
  "count_type": "cumulative",
  "date": "2026-07-21",
  "source": "Google News - DR Congo (en)",
  "url": "https://news.google.com/rss/articles/CBMilAFBVV95cUxNUXRCRlFTYVpoUzdFMUVUYm4xVHVCZmJibkVmTnNUTmJJTnNTMWdMdGx6NGV2T0d6emFQMHotZWE4bTNQYUd3Zk1OWWtJVXZpZ3h0bEFhcGlCNUJxVm9yb2xNb0x3ZVlPS1B5RzRMRjdhMDNpWm45S29Od3dHUzNNOGpCYWxDVUFDTmxWMVBLeUhXU1Bo?oc=5"
 },
 {
  "as_of": "2026-07-07",
  "outbreak": true,
  "metric": "recovered",
  "value": 285,
  "geography": "national_drc",
  "count_type": "cumulative",
  "date": "2026-07-09",
  "source": "Politico.cd",
  "url": "https://beto.cd/ebola-rdc-bilan-285-gueris-600-morts-750-isolement/"
 },
 {
  "as_of": "2026-07-07",
  "outbreak": true,
  "metric": "deaths",
  "value": 600,
  "geography": "national_drc",
  "count_type": "cumulative",
  "date": "2026-07-09",
  "source": "Politico.cd",
  "url": "https://beto.cd/ebola-rdc-bilan-285-gueris-600-morts-750-isolement/"
 },
 {
  "as_of": "2026-07-07",
  "outbreak": true,
  "metric": "suspected_cases",
  "value": 750,
  "geography": "national_drc",
  "count_type": "cumulative",
  "date": "2026-07-09",
  "source": "Politico.cd",
  "url": "https://beto.cd/ebola-rdc-bilan-285-gueris-600-morts-750-isolement/"
 },
 {
  "as_of": null,
  "outbreak": true,
  "metric": "deaths",
  "value": 1000,
  "geography": "cross_border_total",
  "count_type": "cumulative",
  "date": "2026-07-22",
  "source": "CNA Singapore",
  "url": "https://www.channelnewsasia.com/world/over-1000-deaths-recorded-in-ebola-outbreak-in-drc-uganda-who-6270741"
 },
 {
  "as_of": null,
  "outbreak": true,
  "metric": "deaths",
  "value": 200,
  "geography": "national_drc",
  "count_type": "cumulative",
  "date": "2026-05-28",
  "source": "France24",
  "url": "https://www.france24.com/en/africa/20260528-who-chief-says-deadly-ebola-outbreak-in-dr-congo-can-be-stopped"
 },
 {
  "metric": "deaths",
  "value": 1800,
  "geography": "national_drc",
  "as_of": "2026-08-06",
  "outbreak": true,
  "count_type": "cumulative",
  "date": "2026-08-06",
  "source": "Google News - DR Congo (en)",
  "url": "https://news.google.com/rss/articles/CBMijwFBVV95cUxQNjdNVERBYjlUWXhKYm5iZjk2RzBydUJXS1dNZ09BdDRzQnhyTy15VGgzZ1ZDanZCYmYwaDd0V2ZhYzZkVTYxenpuWHZQVzZxekVkeHlFelF2WmtJb183ZlJKQnJIVVNLUk9MRFV2SGVMM1VBLVdHdFJTemlHbTZ3eDlqd01rTkxUeFFIT2FuNA?oc=5"
 },
 {
  "metric": "deaths",
  "geography": "national_drc",
  "as_of": "2026-07-20",
  "count_type": "cumulative",
  "outbreak": true,
  "value": 930,
  "date": "2026-07-20",
  "source": "Google News - DR Congo (en)",
  "url": "2026-07-20T06:47:00#933e5410e545"
 },
 {
  "count_type": "cumulative",
  "value": 2500,
  "as_of": null,
  "metric": "deaths",
  "outbreak": true,
  "geography": "national_drc",
  "date": "2026-08-23",
  "source": "Google News - DR Congo (en)",
  "url": "https://news.google.com/rss/articles/CBMiuwFBVV95cUxPTE8tc1FPOFByT2FKR08xVWhOTGRPeXhKZHBGc0NyaVVFQ2lDMkpaSU9tMV82VUxVd0Z5elAzcFF2Tnpia2hVRTdQaDZWQ3o3bXJzX29TRzI4V1pBWFpSbm9OYjNCZEc5eS1XYmdyOXBrLUdzUG1rajJrek5wMlFHSFFqYS1JeXNJLW15bFVBMkw5eDZ2elZ0ZVNXanhtdTVCWHBQZUozUE5BR3luVW9keEVsQXFFSHRoMnlv?oc=5"
 },
 {
  "count_type": "cumulative",
  "geography": "national_drc",
  "outbreak": true,
  "as_of": "2026-07-27",
  "metric": "total_cases",
  "value": 3000,
  "date": "2026-07-27",
  "source": "Google News - DR Congo (en)",
  "url": "2026-07-27T06:31:11#1c5f072dbd6d"
 },
 {
  "as_of": "2026-06-09",
  "outbreak": true,
  "metric": "deaths",
  "value": 100,
  "geography": "national_drc",
  "count_type": "cumulative",
  "date": "2026-06-09",
  "source": "Anadolu Agency",
  "url": "https://www.aa.com.tr/en/africa/dr-congo-ebola-death-toll-passes-100/3961491"
 },
 {
  "as_of": "2026-06-09",
  "outbreak": true,
  "metric": "recovered",
  "value": 19,
  "geography": "national_drc",
  "count_type": "cumulative",
  "date": "2026-06-09",
  "source": "Anadolu Agency",
  "url": "https://www.aa.com.tr/en/africa/dr-congo-ebola-death-toll-passes-100/3961491"
 },
 {
  "metric": "deaths",
  "geography": "national_drc",
  "count_type": "cumulative",
  "value": 930,
  "as_of": "2026-07-20",
  "outbreak": true,
  "date": "2026-07-20",
  "source": "Google News - DR Congo (en)",
  "url": "2026-07-20T08:34:32#9fa355f3f1ab"
 },
 {
  "as_of": "2026-07-23",
  "outbreak": true,
  "metric": "deaths",
  "value": 1000,
  "geography": "cross_border_total",
  "count_type": "cumulative",
  "date": "2026-07-23",
  "source": "Google News - RDC (fr)",
  "url": "https://news.google.com/rss/articles/CBMinAFBVV95cUxPODRkVFlLZ1lyLU1HcDRDZDhpN1luWE55TW9YaTRQbURGRks3WEF4S1NRWGxCUmxqUVJ3X3hFUUNQRi1oSmdBOHd6Mm9nX3h4U3NKcHp0N3RYclpmRXZyNjRmNXBleEdGX3BFcjNXLU1lSVZmdTlMZldxM1RkUmtqYUEzSjA3U2JYYmpReG5Vb0ZQYU5URklGam1nbkg?oc=5"
 },
 {
  "metric": "deaths",
  "geography": "cross_border_total",
  "count_type": "cumulative",
  "as_of": null,
  "value": 1000,
  "outbreak": true,
  "date": "2026-07-22",
  "source": "Jamaica Observer",
  "url": "2026-07-22T14:04:49#55ef81224b5a"
 },
 {
  "as_of": "2026-07-04",
  "outbreak": true,
  "metric": "confirmed_cases",
  "value": 1502,
  "geography": "national_drc",
  "count_type": "cumulative",
  "date": "2026-07-04",
  "source": "Google News - DR Congo (en)",
  "url": "https://news.google.com/rss/articles/CBMimwFBVV95cUxQTGlQYngzZ0VnUnZldm5jWllWa0NQY3Z3TEZMV2pmSmtyeURuUE81YlBMYU91bzdhc1B4OExSRG9pTm5PZjdGNHJXamF0Y0Zmdi0xSDdqX3JZZmRaamNwUmZXS0Z3cngtdWN4X0RxZXpwLWRWNGVmaEJyNjBSdndJcFBESFVDTDdLaUU0cU5jd0huX0x2bnJ1bGNHRQ?oc=5"
 },
 {
  "as_of": null,
  "outbreak": true,
  "metric": "deaths",
  "value": 230,
  "geography": "national_drc",
  "count_type": "cumulative",
  "date": "2026-06-19",
  "source": "TASS English",
  "url": "https://tass.com/society/2148671"
 },
 {
  "as_of": null,
  "outbreak": true,
  "metric": "confirmed_cases",
  "value": 896,
  "geography": "national_drc",
  "count_type": "cumulative",
  "date": "2026-06-19",
  "source": "TASS English",
  "url": "https://tass.com/society/2148671"
 },
 {
  "as_of": null,
  "outbreak": true,
  "metric": "confirmed_cases",
  "value": 21,
  "geography": "national_drc",
  "count_type": "new",
  "date": "2026-06-19",
  "source": "TASS English",
  "url": "https://tass.com/society/2148671"
 },
 {
  "outbreak": true,
  "geography": "national_drc",
  "as_of": "2026-07-23",
  "count_type": "cumulative",
  "metric": "deaths",
  "value": 1000,
  "date": "2026-07-23",
  "source": "Google News - RDC (fr)",
  "url": "2026-07-23T09:44:34#02b29f5e08d8"
 },
 {
  "as_of": null,
  "outbreak": true,
  "metric": "deaths",
  "value": 1000,
  "geography": "cross_border_total",
  "count_type": "cumulative",
  "date": "2026-07-22",
  "source": "Google News - RDC (fr)",
  "url": "https://news.google.com/rss/articles/CBMiqwFBVV95cUxPcXNsUUl4ZDJwSG9pUTNoaUJseTRNNGxCMmRWMEl2VFAtTTFyNTNmbDdPVlhCbzBSdGFvRkJaYVhucmRwanJ5RS1IS0xycC1lenlBUklwWVlIWkdNcG1EZDJINUdqTGthLVh4Q0p4UjV1ZDR6SUVkTWx5R0g2N202TXpyZEppSnA2UlJoR3M5OUxjcE5FRUZIcVZxRG5OR1J5dTE1WDJyNzNQbFE?oc=5"
 },
 {
  "as_of": null,
  "outbreak": true,
  "metric": "total_cases",
  "value": 3200,
  "geography": "national_drc",
  "count_type": "cumulative",
  "date": "2026-07-29",
  "source": "Google News - DR Congo (en)",
  "url": "https://news.google.com/rss/articles/CBMiV0FVX3lxTE9oTlI2cGRsSkJrTXVQY19NZ045ZDhMOEZZNk9jc0x5b2NaZ1VYc2gyejdsS0pfbkYwN3ltUnBHdHZTNXptTDRuQWVuaFV1Z2xDWXBWNW5JWQ?oc=5"
 },
 {
  "as_of": "2026-07-27",
  "outbreak": true,
  "metric": "total_cases",
  "value": 3095,
  "geography": "cross_border_total",
  "count_type": "cumulative",
  "date": "2026-07-27",
  "source": "Google News - RDC (fr)",
  "url": "https://news.google.com/rss/articles/CBMif0FVX3lxTE9NV1p4SEFNMzJDbGppSHFnbDF6UXhKMHJ3bGJqT1hJekVLeHMwcTRCXzVNcVd6MlNuNHY5VGRMRFRKVFhDM0pIUXBGcTRHaUl2MHh2dU5Kc3RzanRnUTcwYzY0ZHhZSEZzZUZlZld0TG8wTlE3TFk0Tk14MjdtMnM?oc=5"
 },
 {
  "as_of": "2026-07-27",
  "outbreak": true,
  "metric": "deaths",
  "value": 1356,
  "geography": "cross_border_total",
  "count_type": "cumulative",
  "date": "2026-07-27",
  "source": "Google News - RDC (fr)",
  "url": "https://news.google.com/rss/articles/CBMif0FVX3lxTE9NV1p4SEFNMzJDbGppSHFnbDF6UXhKMHJ3bGJqT1hJekVLeHMwcTRCXzVNcVd6MlNuNHY5VGRMRFRKVFhDM0pIUXBGcTRHaUl2MHh2dU5Kc3RzanRnUTcwYzY0ZHhZSEZzZUZlZld0TG8wTlE3TFk0Tk14MjdtMnM?oc=5"
 },
 {
  "value": 3874,
  "count_type": "cumulative",
  "metric": "confirmed_cases",
  "geography": "national_drc",
  "as_of": "2026-08-06",
  "outbreak": true,
  "date": "2026-08-06",
  "source": "France24 Arabic",
  "url": "https://www.france24.com/ar/%D8%A3%D9%81%D8%B1%D9%8A%D9%82%D9%8A%D8%A7/20260806-%D9%85%D9%86%D8%B8%D9%85%D8%A9-%D8%A7%D9%84%D8%B5%D8%AD%D8%A9-%D8%A7%D9%84%D8%B9%D8%A7%D9%84%D9%85%D9%8A%D8%A9-%D8%AA%D8%AF%D8%B9%D9%88-%D9%84%D8%B9%D8%B2%D9%8A%D8%B2-%D9%85%D9%88%D8%A7%D8%AC%D9%87%D8%A9-%D8%A5%D9%8A%D8%A8%D9%88%D9%84%D8%A7-%D8%A7%D9%84%D9%83%D9%88%D9%86%D8%BA%D9%88-%D8%A7%D9%84%D8%AF%D9%8A%D9%85%D9%82%D8%B1%D8%A7%D8%B7%D9%8A%D8%A9-%D8%A3%D9%81%D8%B1%D9%8A%D9%82%D9%8A%D8%A7"
 },
 {
  "value": 1751,
  "count_type": "cumulative",
  "metric": "deaths",
  "geography": "national_drc",
  "outbreak": true,
  "as_of": "2026-08-06",
  "date": "2026-08-06",
  "source": "France24 Arabic",
  "url": "https://www.france24.com/ar/%D8%A3%D9%81%D8%B1%D9%8A%D9%82%D9%8A%D8%A7/20260806-%D9%85%D9%86%D8%B8%D9%85%D8%A9-%D8%A7%D9%84%D8%B5%D8%AD%D8%A9-%D8%A7%D9%84%D8%B9%D8%A7%D9%84%D9%85%D9%8A%D8%A9-%D8%AA%D8%AF%D8%B9%D9%88-%D9%84%D8%B9%D8%B2%D9%8A%D8%B2-%D9%85%D9%88%D8%A7%D8%AC%D9%87%D8%A9-%D8%A5%D9%8A%D8%A8%D9%88%D9%84%D8%A7-%D8%A7%D9%84%D9%83%D9%88%D9%86%D8%BA%D9%88-%D8%A7%D9%84%D8%AF%D9%8A%D9%85%D9%82%D8%B1%D8%A7%D8%B7%D9%8A%D8%A9-%D8%A3%D9%81%D8%B1%D9%8A%D9%82%D9%8A%D8%A7"
 },
 {
  "as_of": "2026-07-15",
  "outbreak": true,
  "metric": "total_cases",
  "value": 2000,
  "geography": "national_drc",
  "count_type": "cumulative",
  "date": "2026-07-15",
  "source": "Google News - RDC (fr)",
  "url": "https://news.google.com/rss/articles/CBMisAFBVV95cUxPaldVenlWYlROdDJObVFDS3Y3dmt0LUF3cld1a2tiSndrRURqejlfdVNOX0dCUjRSNWpneDBvcjJJOUN2eUtnZ215dFB0Uko0ay03MlBLQXNOOFJLVVcyS3htM1pwa0c2bzJuN3pwMXlfSmIxNVdsakUyWHpFME1UVEY0dDBFX2RIQjl3SDlqbkdUUkFmamZNc3huUi14WVJfa0NTcDlaeTBOZzE5bUUzSA?oc=5"
 },
 {
  "as_of": "2026-07-02",
  "outbreak": true,
  "metric": "total_cases",
  "value": 676,
  "geography": "national_drc",
  "count_type": "cumulative",
  "date": "2026-07-02",
  "source": "Google News - DR Congo (en)",
  "url": "https://news.google.com/rss/articles/CBMiVEFVX3lxTFBnZEtndXZUUHcxWnd2MFlWUHViVGhtczg5eU04ZnRBc0NaUWljV09ReXR1Mm9reS13NE5DUlg3NUVra3YwYU5zN0UxYkgxQ29vNG1xbw?oc=5"
 },
 {
  "as_of": null,
  "outbreak": true,
  "metric": "total_cases",
  "value": 3200,
  "geography": "cross_border_total",
  "count_type": "cumulative",
  "date": "2026-07-27",
  "source": "Google News - DR Congo (en)",
  "url": "https://news.google.com/rss/articles/CBMidEFVX3lxTE1SaDhWVmJqeFJydk5vbzBYS0NRdmVxa3FlOFcwYnhZM1Y2UDlMdGFoTnJxdUdQcHkycW42TnVPb2FHS092aDJ2MEVuM2RFMG1iazFBTFE0OV8wV1NJZFJPVjhubmNDa2FpQUV0LVFfN2M2S3ln?oc=5"
 },
 {
  "metric": "total_cases",
  "value": 5000,
  "geography": "national_drc",
  "count_type": "cumulative",
  "as_of": null,
  "outbreak": true,
  "date": "2026-08-20",
  "source": "Google News - DR Congo (en)",
  "url": "https://news.google.com/rss/articles/CBMiwgFBVV95cUxQTWJEakdNOWQ0VHdiMG5SYnk3NU1HT0NzMDdSYk91dGJOaFZWbW5MR0N4cTcxSU5EbEk5dEt1VURTWl9kMi1OWGZnSlpUY19HZHpVM19YbFVUSE82dXY3dkJ5QW4yRXJOZXpJUk81NHpLaTdxcXRKTDFtSmk2eGJnX094MUt0MnVkSk8zN3V0aTZFRE9fbDduSGt1Y2tzNUxha0l4cGtzVnhLb0RQaGVOX0ppZ1Z3TEVyVWgycW9xTkFadw?oc=5"
 },
 {
  "as_of": null,
  "outbreak": true,
  "metric": "suspected_cases",
  "value": 300,
  "geography": "national_drc",
  "count_type": "cumulative",
  "date": "2026-05-18",
  "source": "PBS NewsHour World",
  "url": "https://www.pbs.org/newshour/health/congo-will-open-3-ebola-treatment-centers-as-a-rare-strain-spreads"
 },
 {
  "as_of": null,
  "outbreak": true,
  "metric": "deaths",
  "value": 88,
  "geography": "national_drc",
  "count_type": "cumulative",
  "date": "2026-05-18",
  "source": "PBS NewsHour World",
  "url": "https://www.pbs.org/newshour/health/congo-will-open-3-ebola-treatment-centers-as-a-rare-strain-spreads"
 },
 {
  "as_of": null,
  "outbreak": true,
  "metric": "deaths",
  "value": 2,
  "geography": "national_uganda",
  "count_type": "cumulative",
  "date": "2026-05-18",
  "source": "PBS NewsHour World",
  "url": "https://www.pbs.org/newshour/health/congo-will-open-3-ebola-treatment-centers-as-a-rare-strain-spreads"
 },
 {
  "as_of": null,
  "outbreak": true,
  "metric": "deaths",
  "value": 80,
  "geography": "unclear",
  "count_type": "cumulative",
  "date": "2026-05-17",
  "source": "ABC Australia",
  "url": "https://www.abc.net.au/news/2026-05-17/who-declares-global-health-emergency-over-ebola-outbreak/106689434"
 },
 {
  "as_of": "2026-07-22",
  "geography": "national_drc",
  "outbreak": true,
  "metric": "deaths",
  "value": 1000,
  "count_type": "cumulative",
  "date": "2026-07-22",
  "source": "RFI Afrique",
  "url": "2026-07-22T19:20:34#fe344af083ed"
 },
 {
  "as_of": "2026-07-05",
  "outbreak": true,
  "metric": "confirmed_cases",
  "value": 1624,
  "geography": "national_drc",
  "count_type": "cumulative",
  "date": "2026-07-07",
  "source": "Politico.cd",
  "url": "https://beto.cd/ebola-rdc-bilan-1624-cas-521-deces-5-juillet/"
 },
 {
  "as_of": "2026-07-05",
  "outbreak": true,
  "metric": "deaths",
  "value": 521,
  "geography": "national_drc",
  "count_type": "cumulative",
  "date": "2026-07-07",
  "source": "Politico.cd",
  "url": "https://beto.cd/ebola-rdc-bilan-1624-cas-521-deces-5-juillet/"
 },
 {
  "as_of": null,
  "outbreak": true,
  "metric": "deaths",
  "value": 500,
  "geography": "national_drc",
  "count_type": "cumulative",
  "date": "2026-07-05",
  "source": "Google News - RDC (fr)",
  "url": "https://news.google.com/rss/articles/CBMie0FVX3lxTE5pZHVhSEZUeElMdGJVUHNQRkRVM2N3ZGRkMVpGLW5kRlRGdUtlUE9fcXdJUWpPVkJqdjVnUFAwREV5V25pWm51endsc0tIVUZKcDc2a3BFWXdnYWlHX181NmlQRXZ3S3RsQTZsb3NLRkg2aTBsd1VOcEJmTQ?oc=5"
 },
 {
  "count_type": "cumulative",
  "metric": "total_cases",
  "geography": "national_drc",
  "as_of": "2026-07-29",
  "outbreak": true,
  "value": 3200,
  "date": "2026-07-29",
  "source": "Google News - DR Congo (en)",
  "url": "2026-07-29T23:17:11#e3e46007a2a8"
 },
 {
  "as_of": "2026-05-20",
  "outbreak": true,
  "metric": "suspected_cases",
  "value": 600,
  "geography": "unclear",
  "count_type": "cumulative",
  "date": "2026-05-20",
  "source": "France24 Arabic",
  "url": "https://www.france24.com/ar/%D9%81%D9%8A%D8%AF%D9%8A%D9%88/20260520-%D8%A7%D9%84%D8%B5%D8%AD%D8%A9-%D8%A7%D9%84%D8%B9%D8%A7%D9%84%D9%85%D9%8A%D8%A9-%D8%AE%D8%B7%D8%B1-%D8%AA%D9%81%D8%B4%D9%8A-%D8%A5%D9%8A%D8%A8%D9%88%D9%84%D8%A7-%D9%85%D8%B1%D8%AA%D9%81%D8%B9-%D8%B9%D9%84%D9%89-%D8%A7%D9%84%D9%85%D8%B3%D8%AA%D9%88%D9%89-%D8%A7%D9%84%D9%88%D8%B7%D9%86%D9%8A-%D9%88%D8%A7%D9%84%D8%A5%D9%82%D9%84%D9%8A%D9%85%D9%8A-%D9%88%D9%85%D9%86%D8%AE%D9%81%D8%B6-%D8%B9%D8%A7%D9%84%D9%85%D9%8A%D8%A7"
 },
 {
  "as_of": "2026-05-20",
  "outbreak": true,
  "metric": "deaths",
  "value": 139,
  "geography": "unclear",
  "count_type": "cumulative",
  "date": "2026-05-20",
  "source": "France24 Arabic",
  "url": "https://www.france24.com/ar/%D9%81%D9%8A%D8%AF%D9%8A%D9%88/20260520-%D8%A7%D9%84%D8%B5%D8%AD%D8%A9-%D8%A7%D9%84%D8%B9%D8%A7%D9%84%D9%85%D9%8A%D8%A9-%D8%AE%D8%B7%D8%B1-%D8%AA%D9%81%D8%B4%D9%8A-%D8%A5%D9%8A%D8%A8%D9%88%D9%84%D8%A7-%D9%85%D8%B1%D8%AA%D9%81%D8%B9-%D8%B9%D9%84%D9%89-%D8%A7%D9%84%D9%85%D8%B3%D8%AA%D9%88%D9%89-%D8%A7%D9%84%D9%88%D8%B7%D9%86%D9%8A-%D9%88%D8%A7%D9%84%D8%A5%D9%82%D9%84%D9%8A%D9%85%D9%8A-%D9%88%D9%85%D9%86%D8%AE%D9%81%D8%B6-%D8%B9%D8%A7%D9%84%D9%85%D9%8A%D8%A7"
 },
 {
  "as_of": "2026-07-26",
  "outbreak": true,
  "geography": "national_drc",
  "count_type": "cumulative",
  "metric": "total_cases",
  "value": 3000,
  "date": "2026-07-26",
  "source": "Google News - DR Congo (en)",
  "url": "2026-07-26T04:47:00#97649501e19c"
 },
 {
  "as_of": null,
  "outbreak": true,
  "metric": "suspected_cases",
  "value": 500,
  "geography": "subnational",
  "count_type": "cumulative",
  "date": "2026-08-01",
  "source": "Politico.cd",
  "url": "https://beto.cd/ebola-rdc-debut-epidemie-janvier-mongbwalu-avant-declaration/"
 },
 {
  "geography": "national_drc",
  "as_of": null,
  "outbreak": true,
  "metric": "deaths",
  "count_type": "cumulative",
  "value": 2000,
  "date": "2026-08-12",
  "source": "Google News - DR Congo (en)",
  "url": "https://news.google.com/rss/articles/CBMihAFBVV95cUxPZG1WMFFZc1ZRUlJ2OGVRV196OFZzNGFZdE1BQnlJaUhZenUzVUYydS1qRlF3VTdJazNISUZWbVFwNk9fTnc5NFBFb3pxZG9fNVF3eWc2V2Rlb0xlRmRHUF9FalN2RzVVSXQxblowb21mZ0ZuRVkxZE1KTV8wa3pNNnpIRVTSAYQBQVVfeXFMT2RtVjBRWXNWUVJSdjhlUVdfejhWczRhWXRNQUJ5SWlIWXp1M1VGMnUtakZRd1U3SWszSElGVm1RcDZPX053OTRQRW96cWRvXzVRd3lnNldkZW9MZUZkR1BfRWpTdkc1VUl0MW5aMG9tZmdGbkVZMWRNSk1fMGt6TTZ6SEVU?oc=5"
 },
 {
  "count_type": "cumulative",
  "metric": "deaths",
  "as_of": "2026-07-21",
  "value": 967,
  "outbreak": true,
  "geography": "national_drc",
  "date": "2026-07-21",
  "source": "Google News - DR Congo (en)",
  "url": "2026-07-21T05:45:05#5206cde1c366"
 },
 {
  "as_of": "2026-07-22",
  "outbreak": true,
  "metric": "deaths",
  "value": 1000,
  "geography": "cross_border_total",
  "count_type": "cumulative",
  "date": "2026-07-22",
  "source": "Google News - RDC (fr)",
  "url": "https://news.google.com/rss/articles/CBMi8AFBVV95cUxNNzlFWXZtU19aV3plMjhEeVZPODRTRTgtV21za2lial92cDVOYXg2U3dzOVBEOVdYZEpTVy1EMGxkMk44bDNaajVsekpkb0k0QXNoX3Z3NE5rR2Z0Y0J0dG9sdEUtQXRmaDlpRWJEU2VJV3U5Y1c1QUxRTC1aVTVtQmVKTGFxTTVsNWtBSnJBeHZwQllZa3pBUXlXS3VwTXUtTDVDN3NJRUFNN3gteG5SWmtjdmtreGxCaThNWjNUU01nbnVVcUxJdVY5UGFXWXVxV21DQmZiNGY2YjNXaFJSeWZkWjBCekFELVJvaTlhUjY?oc=5"
 },
 {
  "as_of": "2026-07-09",
  "outbreak": true,
  "metric": "deaths",
  "value": 600,
  "geography": "national_drc",
  "count_type": "cumulative",
  "date": "2026-07-09",
  "source": "Google News - DR Congo (en)",
  "url": "https://news.google.com/rss/articles/CBMiigFBVV95cUxQYi1NSk5uTDYxMHUzN3JfbngzcG5jTEhMSmN3ZzBDNnBpQVpJa3I1dVFuZTFGMWRuUHo3V3laT21kUDFyMUdyMTJucmNVOXdNVENVdGZSZ2tJbDdrTW5sb3U0M003NTZDVjlKaFZUWWlmRENMRWhEYWxhODhqYWhjc3ZBekYxaFJNdkHSAY8BQVVfeXFMUDdfOU1CU3ExMGtwbHV1ckFYNFhhcWd2V2Z0TURyb0djbjl1SHljTGhFSHk3RXg1ZEpRTkxYZG9wR2UtTEozMTNySFJNUnprTGExZ0dKcURSallLUURYcmhkRVZJTmJLZ2U5eUhVT3FyeTFtcUlRQzRXQUtBa2RFU09XSmFtWThkMWFoZzlNdWs?oc=5"
 },
 {
  "geography": "national_drc",
  "outbreak": true,
  "value": 3200,
  "metric": "total_cases",
  "count_type": "cumulative",
  "as_of": "2026-07-27",
  "date": "2026-07-27",
  "source": "Google News - DR Congo (en)",
  "url": "2026-07-27T16:52:12#7b471e0e7ce8"
 },
 {
  "as_of": "2026-07-27",
  "metric": "deaths",
  "count_type": "cumulative",
  "outbreak": true,
  "geography": "national_drc",
  "value": 1405,
  "date": "2026-07-27",
  "source": "Google News - DR Congo (en)",
  "url": "2026-07-27T16:52:12#7b471e0e7ce8"
 },
 {
  "as_of": "2026-07-19",
  "outbreak": true,
  "metric": "total_cases",
  "value": 2267,
  "geography": "national_drc",
  "count_type": "cumulative",
  "date": "2026-07-19",
  "source": "Google News - DR Congo (en)",
  "url": "https://news.google.com/rss/articles/CBMiVEFVX3lxTE1KX2VMWHhIcTRGemhUN0N1NlR4cGFXdnpvWkF1WDVaRy1mUG4tWm9CV1VGc084M3NpMXNlNTRjR2dqaDg0cjhzV2EtdDBldUNZeEpWaQ?oc=5"
 },
 {
  "as_of": "2026-07-19",
  "outbreak": true,
  "metric": "deaths",
  "value": 893,
  "geography": "national_drc",
  "count_type": "cumulative",
  "date": "2026-07-19",
  "source": "Google News - DR Congo (en)",
  "url": "https://news.google.com/rss/articles/CBMiVEFVX3lxTE1KX2VMWHhIcTRGemhUN0N1NlR4cGFXdnpvWkF1WDVaRy1mUG4tWm9CV1VGc084M3NpMXNlNTRjR2dqaDg0cjhzV2EtdDBldUNZeEpWaQ?oc=5"
 },
 {
  "outbreak": true,
  "count_type": "cumulative",
  "as_of": null,
  "value": 1500,
  "geography": "national_drc",
  "metric": "deaths",
  "date": "2026-07-30",
  "source": "Google News - RDC (fr)",
  "url": "2026-07-30T19:39:36#b119f54148f7"
 },
 {
  "as_of": null,
  "outbreak": true,
  "metric": "deaths",
  "value": 304,
  "geography": "national_drc",
  "count_type": "cumulative",
  "date": "2026-06-26",
  "source": "Le Monde International",
  "url": "https://www.lemonde.fr/afrique/article/2026/06/26/l-epidemie-d-ebola-en-rdc-a-fait-304-morts-selon-le-dernier-bilan-des-autorites_6715861_3212.html"
 },
 {
  "as_of": "2026-05-15",
  "outbreak": true,
  "metric": "total_cases",
  "value": 1115,
  "geography": "national_drc",
  "count_type": "cumulative",
  "date": "2026-06-26",
  "source": "Le Monde International",
  "url": "https://www.lemonde.fr/afrique/article/2026/06/26/l-epidemie-d-ebola-en-rdc-a-fait-304-morts-selon-le-dernier-bilan-des-autorites_6715861_3212.html"
 },
 {
  "as_of": "2026-07-28",
  "outbreak": true,
  "metric": "total_cases",
  "value": 3262,
  "geography": "national_drc",
  "count_type": "cumulative",
  "date": "2026-07-28",
  "source": "Google News - DR Congo (en)",
  "url": "https://news.google.com/rss/articles/CBMihwFBVV95cUxQQTM0RkFQLU1QU0l2a05qa2ptSkFuVUlySW03eW1FbXE4aWZYb3ZyOGplU0ZLeDRmZ0NTZ29OS1VVVEFpaUlmMWJxVURPRG45YjhqZUltQkZJSUhhNEhYUkEyeDBZX0lNTDdEN3lsYXRHemFTTVkyVmE0T3hnb09ONDA5Nk9WT0k?oc=5"
 },
 {
  "geography": "national_drc",
  "value": 3075,
  "as_of": "2026-07-24",
  "outbreak": true,
  "metric": "confirmed_cases",
  "count_type": "cumulative",
  "date": "2026-07-27",
  "source": "Politico.cd",
  "url": "2026-07-27T10:22:11#2dbaca45d199"
 },
 {
  "as_of": "2026-07-24",
  "metric": "deaths",
  "outbreak": true,
  "count_type": "cumulative",
  "geography": "national_drc",
  "value": 1354,
  "date": "2026-07-27",
  "source": "Politico.cd",
  "url": "2026-07-27T10:22:11#2dbaca45d199"
 },
 {
  "metric": "recovered",
  "value": 556,
  "count_type": "cumulative",
  "geography": "national_drc",
  "as_of": "2026-07-24",
  "outbreak": true,
  "date": "2026-07-27",
  "source": "Politico.cd",
  "url": "2026-07-27T10:22:11#2dbaca45d199"
 },
 {
  "as_of": "2026-07-24",
  "count_type": "new",
  "outbreak": true,
  "metric": "confirmed_cases",
  "geography": "national_drc",
  "value": 102,
  "date": "2026-07-27",
  "source": "Politico.cd",
  "url": "2026-07-27T10:22:11#2dbaca45d199"
 },
 {
  "geography": "subnational",
  "value": 87,
  "as_of": "2026-07-24",
  "outbreak": true,
  "count_type": "new",
  "metric": "confirmed_cases",
  "date": "2026-07-27",
  "source": "Politico.cd",
  "url": "2026-07-27T10:22:11#2dbaca45d199"
 },
 {
  "value": 45,
  "as_of": "2026-07-24",
  "metric": "deaths",
  "outbreak": true,
  "geography": "national_drc",
  "count_type": "new",
  "date": "2026-07-27",
  "source": "Politico.cd",
  "url": "2026-07-27T10:22:11#2dbaca45d199"
 },
 {
  "as_of": "2026-07-15",
  "outbreak": true,
  "metric": "deaths",
  "value": 719,
  "geography": "national_drc",
  "count_type": "cumulative",
  "date": "2026-07-15",
  "source": "France24 French",
  "url": "https://www.france24.com/fr/%C3%A9missions/journal-de-l-afrique/20260715-l-%C3%A9pid%C3%A9mie-d-ebola-largement-sous-%C3%A9valu%C3%A9e-selon-l-oms"
 },
 {
  "as_of": "2026-07-15",
  "outbreak": true,
  "metric": "total_cases",
  "value": 1963,
  "geography": "national_drc",
  "count_type": "cumulative",
  "date": "2026-07-15",
  "source": "France24 French",
  "url": "https://www.france24.com/fr/%C3%A9missions/journal-de-l-afrique/20260715-l-%C3%A9pid%C3%A9mie-d-ebola-largement-sous-%C3%A9valu%C3%A9e-selon-l-oms"
 },
 {
  "geography": "national_drc",
  "metric": "deaths",
  "value": 2500,
  "as_of": null,
  "count_type": "cumulative",
  "outbreak": true,
  "date": "2026-08-21",
  "source": "Google News - DR Congo (en)",
  "url": "https://news.google.com/rss/articles/CBMiZkFVX3lxTE1qWkw2VTMwVjVvOWdEVmZMR1FhYkRyN1piRzJtUXQxMlp0T21IYWVVaS1Oc2NHeXMzanJoVS1BM0c3Qlk1QWdZbl90NXpSOHNTcWNobTBJNFdrZW1IMWFVQWJyek95QQ?oc=5"
 },
 {
  "as_of": null,
  "outbreak": true,
  "metric": "total_cases",
  "value": 1500,
  "geography": "national_drc",
  "count_type": "cumulative",
  "date": "2026-07-04",
  "source": "TASS English",
  "url": "https://tass.com/society/2155485"
 },
 {
  "as_of": "2026-07-27",
  "outbreak": true,
  "metric": "confirmed_cases",
  "value": 3200,
  "geography": "national_drc",
  "count_type": "cumulative",
  "date": "2026-07-27",
  "source": "Google News - DR Congo (en)",
  "url": "https://news.google.com/rss/articles/CBMihgFBVV95cUxQSlFlN1YzR25PNTZOYUtpWngzblN5aVZTcFFmbzhpeVdfdXhRVndlSVpvZ2N4MG1uVDdodUxQRnBGOEVoaFBtdW5mNmdmTEJ1V3V6R1ItQnJPQkZ1YkxDOVBfbkxwQTU3TTZOTHNrZDJiNjFnLUdfNlhEdE1PUml0SmI1V0VyZw?oc=5"
 },
 {
  "as_of": "2026-07-27",
  "outbreak": true,
  "metric": "deaths",
  "value": 1405,
  "geography": "national_drc",
  "count_type": "cumulative",
  "date": "2026-07-27",
  "source": "Google News - DR Congo (en)",
  "url": "https://news.google.com/rss/articles/CBMihgFBVV95cUxQSlFlN1YzR25PNTZOYUtpWngzblN5aVZTcFFmbzhpeVdfdXhRVndlSVpvZ2N4MG1uVDdodUxQRnBGOEVoaFBtdW5mNmdmTEJ1V3V6R1ItQnJPQkZ1YkxDOVBfbkxwQTU3TTZOTHNrZDJiNjFnLUdfNlhEdE1PUml0SmI1V0VyZw?oc=5"
 },
 {
  "value": 1000,
  "count_type": "cumulative",
  "geography": "national_drc",
  "metric": "deaths",
  "as_of": "2026-07-25",
  "outbreak": true,
  "date": "2026-07-25",
  "source": "Google News - RDC (fr)",
  "url": "2026-07-25T09:35:00#da5647ebb61c"
 },
 {
  "as_of": "2026-07-28",
  "outbreak": true,
  "value": 3200,
  "metric": "total_cases",
  "count_type": "cumulative",
  "geography": "national_drc",
  "date": "2026-07-28",
  "source": "Google News - DR Congo (en)",
  "url": "2026-07-28T11:01:55#45d9ad5207ed"
 },
 {
  "geography": "national_drc",
  "as_of": "2026-07-28",
  "metric": "deaths",
  "value": 1405,
  "outbreak": true,
  "count_type": "cumulative",
  "date": "2026-07-28",
  "source": "Google News - DR Congo (en)",
  "url": "2026-07-28T11:01:55#45d9ad5207ed"
 },
 {
  "as_of": null,
  "count_type": "cumulative",
  "geography": "national_drc",
  "outbreak": true,
  "metric": "total_cases",
  "value": 3200,
  "date": "2026-08-18",
  "source": "Google News - DR Congo (en)",
  "url": "https://news.google.com/rss/articles/CBMipwFBVV95cUxPUF9hSkNvOWhjc3lQWm5ZMmVuVGZEUDRlbjY5MTBOdTgzb0xMS1A1OHhmRGVNZzVnV0ljcmlhd2swSllzdFpvWUxLY1B6dHJRTVRHU19Hd3hybHVHWlNPemZTQ2hPcExIYTV1WV9mVzR2NXBPM2NubmZGbHdBbEpDR19VRXY1QzZoRFZlRUZjMmdDTkdjMXJsZzRsZDJBak84eWlkOUFfVQ?oc=5"
 },
 {
  "as_of": null,
  "outbreak": true,
  "metric": "deaths",
  "value": 400,
  "geography": "national_drc",
  "count_type": "cumulative",
  "date": "2026-07-03",
  "source": "Google News - DR Congo (en)",
  "url": "https://news.google.com/rss/articles/CBMitAFBVV95cUxPNU5wUXRVQXcxTnFxRjhmLVJjZDI2VzFRR29nd0VGc1Q5NTQtLXN1b1V1WmdwYldfOFVqQ3pXQlB6S3E1bXNFMXVKLUxSRFYzV2xFXzRzSFdUOXJrdHB2VlNKVFNBanpSamVyWXB2dW9BRjFocUlMLXk3bHRfcDN2OWdlZ0lkWk1LSkNDSmVueHRWdHFmN3JBUGNrVDc5bFp2OXNBQ25HOEVkUjRkZkZENmY1cXQ?oc=5"
 },
 {
  "as_of": null,
  "outbreak": false,
  "metric": "confirmed_cases",
  "value": 560,
  "geography": "unclear",
  "count_type": "cumulative",
  "date": "2026-06-10",
  "source": "Premium Times Nigeria",
  "url": "https://www.premiumtimesng.com/health/health-news/886706-cepi-invests-1-9m-to-accelerate-ebola-vaccine-development.html"
 },
 {
  "as_of": null,
  "outbreak": false,
  "metric": "deaths",
  "value": 100,
  "geography": "unclear",
  "count_type": "cumulative",
  "date": "2026-06-10",
  "source": "Premium Times Nigeria",
  "url": "https://www.premiumtimesng.com/health/health-news/886706-cepi-invests-1-9m-to-accelerate-ebola-vaccine-development.html"
 },
 {
  "as_of": "2026-07-09",
  "outbreak": true,
  "metric": "deaths",
  "value": 600,
  "geography": "national_drc",
  "count_type": "cumulative",
  "date": "2026-07-09",
  "source": "Google News - DR Congo (en)",
  "url": "https://news.google.com/rss/articles/CBMimgFBVV95cUxOWWhQOU1nZGI1Tnl1SVZvNV9Eak5WeFlRNTVhZkxxMGhseGU3Sm9VWnVxV0d1c0s3eHh0ODNtUWhNdG5vejFPUTJmX2xDeDkyT2N2U1d0TUxlUzBiWmtpdzJGVTkta1VIcGdVdUYtbXJFSDhjS2xGR1RfMTBuQ0c1QTdHUHczeWFtSDJjZGNFR0x6ZXJLSEF6Z2Nn?oc=5"
 },
 {
  "as_of": null,
  "outbreak": true,
  "metric": "deaths",
  "value": 400,
  "geography": "national_drc",
  "count_type": "cumulative",
  "date": "2026-07-02",
  "source": "Google News - DR Congo (en)",
  "url": "https://news.google.com/rss/articles/CBMi4wFBVV95cUxPRXJWMVFuS2VlSWZ5QUJRVnVsVFY1YWxtNjNDcnp2czBJRlFRM0Y2R1lHUXVmajh6bG5zQ0ptMXlDSkR4WW5LLTZtV2k2UlNqSGc3REQ0NGpuQThTanRTOVpyMUNPM2RYNkpXYjRraFhQWGtqeGJUQUxKWXRlVDEyTFdjY2hRMm4xLUQ0TkVPazBIZzhVejd2SExXUnE0c1d5M3FPNWN3MjRKYlE5bDRxMm9tM1ROY2VNM0lESmR3S1BuMEhYWWZUaWRaTXo4VzhjMDl0bUhUM1JHMWdQZWJuQ0N2QQ?oc=5"
 },
 {
  "as_of": "2026-05-19",
  "outbreak": true,
  "metric": "deaths",
  "value": 131,
  "geography": "national_drc",
  "count_type": "cumulative",
  "date": "2026-05-19",
  "source": "France24",
  "url": "https://www.france24.com/en/africa/20260519-estimated-dr-congo-ebola-death-toll-rises-sharply-to-at-least-131"
 },
 {
  "as_of": "2026-05-19",
  "outbreak": true,
  "metric": "suspected_cases",
  "value": 513,
  "geography": "national_drc",
  "count_type": "cumulative",
  "date": "2026-05-19",
  "source": "France24",
  "url": "https://www.france24.com/en/africa/20260519-estimated-dr-congo-ebola-death-toll-rises-sharply-to-at-least-131"
 },
 {
  "value": 70000,
  "outbreak": true,
  "count_type": "unclear",
  "metric": "vaccinated",
  "geography": "national_drc",
  "as_of": null,
  "date": "2026-08-20",
  "source": "Google News - RDC (fr)",
  "url": "https://news.google.com/rss/articles/CBMitAFBVV95cUxPUUNxcHA4Rnk4RzViUnFfZEk5ZEdXbDVhS0NHUmJWMFBCdFROX0s5NU5JbUpneVlTZ3AyeW9XZl9SN1UzOG5LdjN3SWktU0tuWnZvb0ZfZ3VHaEg2NGtOLVN3NHo3aGJLRm1CR0lzam9RUzhpOV9pcDhWNkxZODEtN1lQdXJxQ3E1ME1jS2pUY0lKUnlTcG9BM3d5NThldmtoamI1d0JKXzl1Z2JyYVpKU1lYOHo?oc=5"
 },
 {
  "as_of": null,
  "outbreak": true,
  "metric": "deaths",
  "value": 80,
  "geography": "unclear",
  "count_type": "cumulative",
  "date": "2026-05-17",
  "source": "Hindustan Times",
  "url": "https://www.hindustantimes.com/world-news/who-declares-global-health-emergency-over-ebola-outbreak-no-vaccine-for-current-bundibugyo-strain-what-we-know-virus-101778986807888.html"
 },
 {
  "as_of": null,
  "outbreak": true,
  "metric": "confirmed_cases",
  "value": 2300,
  "geography": "national_drc",
  "count_type": "cumulative",
  "date": "2026-07-20",
  "source": "Google News - DR Congo (en)",
  "url": "https://news.google.com/rss/articles/CBMijgFBVV95cUxOREU1T0dFZjJuOEgyRlZhNnJCS3VtRzlfVTJCWjVDX0ZNb1BrZXpSS2R0NHk3SVo3M1oxMUNRV0VYNVVialFKczNIRzlYM2V6VnlRMDRuMWtqRngxTTdUeXVSMG9HSkNzcktwMnF4Ym9NdktWbnIxNWhHWFdWNEdyaEtHeDJ1T3ZCLXZpTEJB?oc=5"
 },
 {
  "as_of": null,
  "outbreak": true,
  "metric": "confirmed_cases",
  "value": 1500,
  "geography": "national_drc",
  "count_type": "cumulative",
  "date": "2026-07-04",
  "source": "Google News - RDC (fr)",
  "url": "https://news.google.com/rss/articles/CBMie0FVX3lxTE9PSjJjaG15MUFHNnN4ZUJlYWx3MDhxb3NFZW94WE1sRWIyM2pJb1MtdHpfRjlhdlpyTjY1T0J1S1pYcURTRUlUUmlQYmlDZUdHY1pid3RkT0ttMG4tN1hoTnBxZ1UwNmtPQ3FnT2pQSlZXRVFmMFhTbVhOQQ?oc=5"
 },
 {
  "as_of": null,
  "outbreak": true,
  "metric": "total_cases",
  "value": 3500,
  "geography": "national_drc",
  "count_type": "cumulative",
  "date": "2026-07-31",
  "source": "Google News - DR Congo (en)",
  "url": "https://news.google.com/rss/articles/CBMizgFBVV95cUxNQjJ0NzFBTEdSamdKNkd6MXp5QURDM3NvaFdjMVFiQVpwYmxtTEZrV2dDeGFnSW1ybmROeHVOc21lU0lnSVAtRzRxcGtXaWQyU2xiY2VFaEU0c0U4b0NQVW11bWlqYXBIc3dwYzZMdlY5ZEtTbDBjRXlic3pyenByb2xBVVZWQ1pYRDljZXFoMjVHTVZqM3NLbWszaFdfQmxwOENuVUo1U0twWUN6bllvSWQ4bVNQQ29QNVBiUU1tbW1nQkxOUnFIWXgxWFJkQdIBzgFBVV95cUxNQjJ0NzFBTEdSamdKNkd6MXp5QURDM3NvaFdjMVFiQVpwYmxtTEZrV2dDeGFnSW1ybmROeHVOc21lU0lnSVAtRzRxcGtXaWQyU2xiY2VFaEU0c0U4b0NQVW11bWlqYXBIc3dwYzZMdlY5ZEtTbDBjRXlic3pyenByb2xBVVZWQ1pYRDljZXFoMjVHTVZqM3NLbWszaFdfQmxwOENuVUo1U0twWUN6bllvSWQ4bVNQQ29QNVBiUU1tbW1nQkxOUnFIWXgxWFJkQQ?oc=5"
 },
 {
  "as_of": "2026-07-23",
  "outbreak": true,
  "metric": "deaths",
  "value": 1033,
  "geography": "national_drc",
  "count_type": "cumulative",
  "date": "2026-07-23",
  "source": "Google News - DR Congo (en)",
  "url": "https://news.google.com/rss/articles/CBMiwgFBVV95cUxNU00yc21GQVctakFKLU1YUVNUZDV6Yy1lTFRwR2xSNmpBUHk5MGdlN2M3UDdVZnlfVV9qNlJ1TzlxTXpfRVdNc0x1ZXlseVdPMjBLTTZzUW9ZejZqRHExUVY2U3AxVnNmVklWd0gzd0Ytb2dZa05KdDEyNkQ1ZXQ4eWZ4NFZRQTFsa2lFWGg0MTZSVktfdlQtRG5GeHYyUUFkVXE5UDd0V0dZeTZPeGhaZ05XbnFiSHlVR2lxdkhxZ0RGd9IBwgFBVV95cUxNU00yc21GQVctakFKLU1YUVNUZDV6Yy1lTFRwR2xSNmpBUHk5MGdlN2M3UDdVZnlfVV9qNlJ1TzlxTXpfRVdNc0x1ZXlseVdPMjBLTTZzUW9ZejZqRHExUVY2U3AxVnNmVklWd0gzd0Ytb2dZa05KdDEyNkQ1ZXQ4eWZ4NFZRQTFsa2lFWGg0MTZSVktfdlQtRG5GeHYyUUFkVXE5UDd0V0dZeTZPeGhaZ05XbnFiSHlVR2lxdkhxZ0RGdw?oc=5"
 },
 {
  "as_of": "2026-07-23",
  "outbreak": true,
  "metric": "confirmed_cases",
  "value": 2500,
  "geography": "national_drc",
  "count_type": "cumulative",
  "date": "2026-07-23",
  "source": "Google News - DR Congo (en)",
  "url": "https://news.google.com/rss/articles/CBMiwgFBVV95cUxNU00yc21GQVctakFKLU1YUVNUZDV6Yy1lTFRwR2xSNmpBUHk5MGdlN2M3UDdVZnlfVV9qNlJ1TzlxTXpfRVdNc0x1ZXlseVdPMjBLTTZzUW9ZejZqRHExUVY2U3AxVnNmVklWd0gzd0Ytb2dZa05KdDEyNkQ1ZXQ4eWZ4NFZRQTFsa2lFWGg0MTZSVktfdlQtRG5GeHYyUUFkVXE5UDd0V0dZeTZPeGhaZ05XbnFiSHlVR2lxdkhxZ0RGd9IBwgFBVV95cUxNU00yc21GQVctakFKLU1YUVNUZDV6Yy1lTFRwR2xSNmpBUHk5MGdlN2M3UDdVZnlfVV9qNlJ1TzlxTXpfRVdNc0x1ZXlseVdPMjBLTTZzUW9ZejZqRHExUVY2U3AxVnNmVklWd0gzd0Ytb2dZa05KdDEyNkQ1ZXQ4eWZ4NFZRQTFsa2lFWGg0MTZSVktfdlQtRG5GeHYyUUFkVXE5UDd0V0dZeTZPeGhaZ05XbnFiSHlVR2lxdkhxZ0RGdw?oc=5"
 },
 {
  "geography": "national_drc",
  "value": 2000,
  "metric": "deaths",
  "count_type": "cumulative",
  "as_of": null,
  "outbreak": true,
  "date": "2026-08-12",
  "source": "Google News - DR Congo (en)",
  "url": "https://news.google.com/rss/articles/CBMitAFBVV95cUxOTUZBQnlDMy1XRjUzdmJiaDR2N3VUYjc2ZXN0S29qRkdFc2ZDSkctSjQ0N1JBdlJuMkxMX3MxdDR4WGdtc2FjMS1adWlCWDdaTzl2VnBUcnJlYjNDUGNEeDRBcTRrbTVjN0pqOWtOZjdUS0tDZUIyNzVrWlRPX0t3YmdQdXBPeDk4SnZpaktHanF3aXhqVjBhcTctMnNSb0xKU3o3Smh5eUJDY3V4cmdxUVp1V1c?oc=5"
 },
 {
  "metric": "deaths",
  "count_type": "cumulative",
  "outbreak": true,
  "value": 1000,
  "geography": "national_drc",
  "as_of": "2026-07-23",
  "date": "2026-07-23",
  "source": "Google News - RDC (fr)",
  "url": "2026-07-23T06:03:54#f01f6f200339"
 },
 {
  "as_of": "2026-07-22",
  "value": 1000,
  "count_type": "cumulative",
  "geography": "cross_border_total",
  "outbreak": true,
  "metric": "deaths",
  "date": "2026-07-22",
  "source": "Google News - RDC (fr)",
  "url": "2026-07-22T11:45:31#1301a4382a0c"
 },
 {
  "as_of": null,
  "count_type": "cumulative",
  "outbreak": true,
  "value": 4000,
  "metric": "total_cases",
  "geography": "national_drc",
  "date": "2026-08-06",
  "source": "France24",
  "url": "https://www.france24.com/en/video/20260806-who-calls-for-intensified-response-as-dr-congo-ebola-cases-near-4-000"
 },
 {
  "as_of": null,
  "geography": "national_drc",
  "count_type": "cumulative",
  "metric": "deaths",
  "outbreak": true,
  "value": 1700,
  "date": "2026-08-06",
  "source": "France24",
  "url": "https://www.france24.com/en/video/20260806-who-calls-for-intensified-response-as-dr-congo-ebola-cases-near-4-000"
 },
 {
  "as_of": "2026-05-22",
  "outbreak": true,
  "metric": "confirmed_cases",
  "value": 82,
  "geography": "national_drc",
  "count_type": "cumulative",
  "date": "2026-05-22",
  "source": "Politico EU",
  "url": "https://www.politico.eu/article/ebola-risk-congo-now-very-high-who-warns/?utm_source=RSS_Feed&utm_medium=RSS&utm_campaign=RSS_Syndication"
 },
 {
  "as_of": "2026-05-22",
  "outbreak": true,
  "metric": "deaths",
  "value": 7,
  "geography": "national_drc",
  "count_type": "cumulative",
  "date": "2026-05-22",
  "source": "Politico EU",
  "url": "https://www.politico.eu/article/ebola-risk-congo-now-very-high-who-warns/?utm_source=RSS_Feed&utm_medium=RSS&utm_campaign=RSS_Syndication"
 },
 {
  "as_of": "2026-07-27",
  "outbreak": true,
  "count_type": "cumulative",
  "metric": "total_cases",
  "geography": "national_drc",
  "value": 3200,
  "date": "2026-07-27",
  "source": "Google News - DR Congo (en)",
  "url": "2026-07-27T02:07:25#82ac0e759c3d"
 },
 {
  "outbreak": true,
  "value": 1405,
  "as_of": "2026-07-27",
  "metric": "deaths",
  "geography": "national_drc",
  "count_type": "cumulative",
  "date": "2026-07-27",
  "source": "Google News - DR Congo (en)",
  "url": "2026-07-27T02:07:25#82ac0e759c3d"
 },
 {
  "as_of": null,
  "outbreak": true,
  "metric": "deaths",
  "value": 90,
  "geography": "national_drc",
  "count_type": "cumulative",
  "date": "2026-05-18",
  "source": "France24 French",
  "url": "https://www.france24.com/fr/afrique/20260518-rd-congo-l-inqui%C3%A9tante-propagation-d-une-souche-rare-du-virus-ebola-sans-vaccin-ni-traitement"
 },
 {
  "as_of": null,
  "outbreak": true,
  "metric": "deaths",
  "value": 1,
  "geography": "national_uganda",
  "count_type": "cumulative",
  "date": "2026-05-18",
  "source": "France24 French",
  "url": "https://www.france24.com/fr/afrique/20260518-rd-congo-l-inqui%C3%A9tante-propagation-d-une-souche-rare-du-virus-ebola-sans-vaccin-ni-traitement"
 },
 {
  "as_of": "2026-05-19",
  "outbreak": true,
  "metric": "deaths",
  "value": 131,
  "geography": "national_drc",
  "count_type": "cumulative",
  "date": "2026-05-19",
  "source": "AllAfrica Latest",
  "url": "https://allafrica.com/stories/202605190474.html"
 },
 {
  "as_of": "2026-07-14",
  "outbreak": true,
  "metric": "total_cases",
  "value": 1900,
  "geography": "national_drc",
  "count_type": "cumulative",
  "date": "2026-07-14",
  "source": "Politico.cd",
  "url": "https://beto.cd/ebola-rdc-bilan-1900-cas-700-morts-manager-terrain-ahuka/"
 },
 {
  "as_of": "2026-07-14",
  "outbreak": true,
  "metric": "deaths",
  "value": 700,
  "geography": "national_drc",
  "count_type": "cumulative",
  "date": "2026-07-14",
  "source": "Politico.cd",
  "url": "https://beto.cd/ebola-rdc-bilan-1900-cas-700-morts-manager-terrain-ahuka/"
 },
 {
  "as_of": "2026-06-29",
  "outbreak": true,
  "metric": "confirmed_cases",
  "value": 452,
  "geography": "national_drc",
  "count_type": "cumulative",
  "date": "2026-06-29",
  "source": "Google News - RDC (fr)",
  "url": "https://news.google.com/rss/articles/CBMigAFBVV95cUxNUEd1RFFjMkhPWXMwTFVEaERnVE5NTzB3M3ZIUkJSVTFLbzZOQkdxc1BxMzVpemw2a0k1aklvR3hJR2xCUklLSE80YlU0V1VUQmk3RHdSek1yWjZ3VlZITU5rVlJDUFJycmJUcW8wZGdUYkVEejNMZi15SktrUGNFdw?oc=5"
 },
 {
  "as_of": "2026-06-29",
  "outbreak": true,
  "metric": "deaths",
  "value": 82,
  "geography": "national_drc",
  "count_type": "cumulative",
  "date": "2026-06-29",
  "source": "Google News - RDC (fr)",
  "url": "https://news.google.com/rss/articles/CBMigAFBVV95cUxNUEd1RFFjMkhPWXMwTFVEaERnVE5NTzB3M3ZIUkJSVTFLbzZOQkdxc1BxMzVpemw2a0k1aklvR3hJR2xCUklLSE80YlU0V1VUQmk3RHdSek1yWjZ3VlZITU5rVlJDUFJycmJUcW8wZGdUYkVEejNMZi15SktrUGNFdw?oc=5"
 },
 {
  "as_of": null,
  "outbreak": true,
  "metric": "total_cases",
  "value": 3000,
  "geography": "national_drc",
  "count_type": "cumulative",
  "date": "2026-07-26",
  "source": "Google News - RDC (fr)",
  "url": "https://news.google.com/rss/articles/CBMixAFBVV95cUxQZUo0R1FheFZWbDlTZ01ON09tOFZGb2E5bWdxNWVNYzhQLVBCUm5TVEd1clJQbGNPWW9zUnF5OGNLM3JLTzFaZkFUcktMaXBRSXpKY1lDWEY5T05RdkxxRFJYbEVjd3pXbTliS19xQk5TMTByVktxZ1ZOeUR2Q2p3a2liVzg3dkJZVXV3VjQzLUJkcDAtTWpLN09HX1FfRVpKUnRLNkFGVXI3LUdWTjRGdExGS2hZelNES1hwblRHZXQwTnE0?oc=5"
 },
 {
  "as_of": null,
  "outbreak": true,
  "metric": "confirmed_cases",
  "value": 1500,
  "geography": "national_drc",
  "count_type": "cumulative",
  "date": "2026-07-07",
  "source": "Google News - RDC (fr)",
  "url": "https://news.google.com/rss/articles/CBMisgFBVV95cUxPcG1jSElMR2ZtSTdpN19rbTR0bkJiZE5mOGFZRzg5c1M0WVFLQUM5anpTTV93Rjg4bmFSNjREcGRoVjA2TVoxSVdLcUpYOTBMNHFPc2ZxUzhIU3l0cF9Yd2JMTFJ6OGV1U3laeGdFN0F4VVVJeGY0blVWdjI0ai1fWkl5SExTWFpQb1Aza0xPVTM4Wm1MUVMyaGdBaWZsRVhTSHMzUXUzTU5NMTNjY3d2UnhB?oc=5"
 },
 {
  "as_of": null,
  "outbreak": true,
  "metric": "deaths",
  "value": 500,
  "geography": "national_drc",
  "count_type": "cumulative",
  "date": "2026-07-07",
  "source": "Google News - RDC (fr)",
  "url": "https://news.google.com/rss/articles/CBMisgFBVV95cUxPcG1jSElMR2ZtSTdpN19rbTR0bkJiZE5mOGFZRzg5c1M0WVFLQUM5anpTTV93Rjg4bmFSNjREcGRoVjA2TVoxSVdLcUpYOTBMNHFPc2ZxUzhIU3l0cF9Yd2JMTFJ6OGV1U3laeGdFN0F4VVVJeGY0blVWdjI0ai1fWkl5SExTWFpQb1Aza0xPVTM4Wm1MUVMyaGdBaWZsRVhTSHMzUXUzTU5NMTNjY3d2UnhB?oc=5"
 },
 {
  "geography": "subnational",
  "as_of": "2026-07-23",
  "count_type": "cumulative",
  "value": 189,
  "metric": "deaths",
  "outbreak": true,
  "date": "2026-07-23",
  "source": "Google News - RDC (fr)",
  "url": "2026-07-23T12:06:41#5a6386a3e6a0"
 },
 {
  "metric": "deaths",
  "outbreak": true,
  "geography": "unclear",
  "value": 1000,
  "count_type": "cumulative",
  "as_of": "2026-07-23",
  "date": "2026-07-23",
  "source": "Google News - RDC (fr)",
  "url": "2026-07-23T19:03:22#db36864a7e8a"
 },
 {
  "as_of": "2026-07-09",
  "outbreak": true,
  "metric": "deaths",
  "value": 600,
  "geography": "national_drc",
  "count_type": "cumulative",
  "date": "2026-07-09",
  "source": "Google News - DR Congo (en)",
  "url": "https://news.google.com/rss/articles/CBMipAFBVV95cUxOdjZWUUZPbmJlVkFoLU9WU3BfemRnZGhjV1pwZllSSk1nallodFhjbk9zN3I2akN3NVlfZU0xU3Rad2ppc2cxa1FkMS1ITFRoSmNnUVpXRkhOaklGMGJxSFNiNENzazhzSHlONGxkVFROMjZ6SDFZcXgwWXhGeTRLQmcybTdMQWdYTHNOcjJoSHRYVmlQZXVLVEo5UWlucWpqUGJ5bNIBqgFBVV95cUxNdHE3TUF2X3FiYlE1bE41Qmd3V0kyam0xb1c3aE9UXzRvQ2VXSktoTzFwOVJrNjBEOTF6OUVEajNMQmlXS0kwaUNGVlFLeTJaU0ZCcWhOQ3FUX3h3ZHBic0tYOGgzQ0Uya3BoZXJkVXNwTDRYTTAwRGV2bnZUbnM2cnFjSnFfSWN5b2pPWUpza1ZJZHRSbW1PWTNKWXlMVUhQek42QTB6Q0pSQQ?oc=5"
 },
 {
  "as_of": "2026-07-13",
  "outbreak": true,
  "metric": "confirmed_cases",
  "value": 1873,
  "geography": "national_drc",
  "count_type": "cumulative",
  "date": "2026-07-13",
  "source": "Google News - RDC (fr)",
  "url": "https://news.google.com/rss/articles/CBMif0FVX3lxTE4xTzdLeFF4bl9RTkpud2JSZHRHVVdHbE9GMWVvM3ZEZXJQRWhwSElBVG41UGFtMURoWFlkY05kRWppMnhHN2pKWW1PZlFzU1JrYmw0X3dQaVRiQjliQzNuQ2JhTGJXRDlfa2U3TEw5S3E0c2RJQkxvb3lqTTdaLXM?oc=5"
 },
 {
  "as_of": "2026-07-13",
  "outbreak": true,
  "metric": "deaths",
  "value": 672,
  "geography": "national_drc",
  "count_type": "cumulative",
  "date": "2026-07-13",
  "source": "Google News - RDC (fr)",
  "url": "https://news.google.com/rss/articles/CBMif0FVX3lxTE4xTzdLeFF4bl9RTkpud2JSZHRHVVdHbE9GMWVvM3ZEZXJQRWhwSElBVG41UGFtMURoWFlkY05kRWppMnhHN2pKWW1PZlFzU1JrYmw0X3dQaVRiQjliQzNuQ2JhTGJXRDlfa2U3TEw5S3E0c2RJQkxvb3lqTTdaLXM?oc=5"
 },
 {
  "as_of": null,
  "outbreak": true,
  "metric": "total_cases",
  "value": 1528,
  "geography": "national_drc",
  "count_type": "cumulative",
  "date": "2026-07-05",
  "source": "Google News - RDC (fr)",
  "url": "https://news.google.com/rss/articles/CBMiWEFVX3lxTE5xTFRjdHBQaWd0bkhKMGJOSUo0Z2NBOEhSMU1mVmhBcXdRTk5jN0xHWmVhNlVFem9GNzNvemhuUFdPNFZQNVRnZ2lDXzlBallodXZqQmwwZVQ?oc=5"
 },
 {
  "as_of": null,
  "outbreak": true,
  "metric": "deaths",
  "value": 492,
  "geography": "national_drc",
  "count_type": "cumulative",
  "date": "2026-07-05",
  "source": "Google News - RDC (fr)",
  "url": "https://news.google.com/rss/articles/CBMiWEFVX3lxTE5xTFRjdHBQaWd0bkhKMGJOSUo0Z2NBOEhSMU1mVmhBcXdRTk5jN0xHWmVhNlVFem9GNzNvemhuUFdPNFZQNVRnZ2lDXzlBallodXZqQmwwZVQ?oc=5"
 },
 {
  "as_of": "2026-07-26",
  "outbreak": true,
  "metric": "confirmed_cases",
  "value": 3000,
  "geography": "national_drc",
  "count_type": "cumulative",
  "date": "2026-07-26",
  "source": "Africanews",
  "url": "http://www.africanews.com/2026/07/26/dr-congo-says-the-number-of-confirmed-ebola-cases-has-surpassed-3000/"
 },
 {
  "as_of": null,
  "outbreak": true,
  "metric": "health_worker_cases",
  "value": 100,
  "geography": "subnational",
  "count_type": "unclear",
  "date": "2026-07-26",
  "source": "Africanews",
  "url": "http://www.africanews.com/2026/07/26/dr-congo-says-the-number-of-confirmed-ebola-cases-has-surpassed-3000/"
 },
 {
  "as_of": null,
  "outbreak": true,
  "metric": "deaths",
  "value": 131,
  "geography": "subnational",
  "count_type": "cumulative",
  "date": "2026-05-19",
  "source": "Reuters Top News",
  "url": "https://news.google.com/rss/articles/CBMiwgFBVV95cUxPbWUta0hGX29ZazdJSzBzS2ptTUQ2UFhXeFVsZUFyT1BxQXVubzNUb3RuT1dNdjhfSGQyMURDTExzUFZ2QXd5NkhHYWlkb0Jxc1EzRlhzYXlWUjV1cFN0Skh6WmcxU1g5b21Edmhsc0IxUXZnSUdfci05NThZSkd6ZW04NmtJVVBTakw2OTdpOHVPc293d3pxT0wyVjlQTTBtQUJRX3owR3g1S2ZZcHJSVm00TExGNzdQT1J2YTZ2bFFpdw?oc=5"
 },
 {
  "as_of": null,
  "outbreak": true,
  "metric": "total_cases",
  "value": 3500,
  "geography": "national_drc",
  "count_type": "cumulative",
  "date": "2026-07-31",
  "source": "Google News - RDC (fr)",
  "url": "https://news.google.com/rss/articles/CBMi7wFBVV95cUxOcW90RXBhSElnNEdvQUNMUUdIYWhYSUR0cDhoN2ZTT25mVm5sR08yMS1lY3dIMmwyUndBUlJGMUFEaU9DbExkNVUtTUV2MTEwaHd5R2FWVXJxYkhmeW0tVUlUb1ppVGFoc3puZlR4SnVILW1TVkx3OExZbXYtcjBCTzZRb1IteW8tS3dQVjhKemdCZGNtODFEQVctTVBXNTd3Znpib05LOVB4d00xY0lPbklLel93MXV2N0JKV0dnSVhaQmlYVElRZUZ2NWE1Q3dKd0o0bi1VMHAxNkI3YUVHQXNWbHdLU2t0UTJZRVBuYw?oc=5"
 },
 {
  "as_of": null,
  "outbreak": true,
  "metric": "deaths",
  "value": 1500,
  "geography": "national_drc",
  "count_type": "cumulative",
  "date": "2026-07-31",
  "source": "Google News - RDC (fr)",
  "url": "https://news.google.com/rss/articles/CBMi7wFBVV95cUxOcW90RXBhSElnNEdvQUNMUUdIYWhYSUR0cDhoN2ZTT25mVm5sR08yMS1lY3dIMmwyUndBUlJGMUFEaU9DbExkNVUtTUV2MTEwaHd5R2FWVXJxYkhmeW0tVUlUb1ppVGFoc3puZlR4SnVILW1TVkx3OExZbXYtcjBCTzZRb1IteW8tS3dQVjhKemdCZGNtODFEQVctTVBXNTd3Znpib05LOVB4d00xY0lPbklLel93MXV2N0JKV0dnSVhaQmlYVElRZUZ2NWE1Q3dKd0o0bi1VMHAxNkI3YUVHQXNWbHdLU2t0UTJZRVBuYw?oc=5"
 },
 {
  "as_of": "2026-08-04",
  "outbreak": true,
  "metric": "deaths",
  "value": 1700,
  "geography": "national_drc",
  "count_type": "cumulative",
  "date": "2026-08-04",
  "source": "Google News - DR Congo (en)",
  "url": "https://news.google.com/rss/articles/CBMiyAFBVV95cUxPWXBBNFVrTF94NkpMcjMtQXlwR3NVdWZ2RDloV2RiVHRIeEFmM0I2bXM1cU15S1ZiMnhiU01CS29PVXVrMkZ1UHNGRXRRUnNrUTBZUHFQQS1UTW1sNWt4eFFxVnFSQVFaSGZsUjBQLUZWOThabUU5VmtuallQU0JseW9DSTRjUllXS0NzS2tfRkhfdTc5NGNnS0lBWU1CUmF0OXFaWF9MZWFWc3RSMGVXZ1VhNDNrV0hGa3ZYT1dvSUstTFZKSUlJMw?oc=5"
 },
 {
  "as_of": null,
  "outbreak": true,
  "metric": "deaths",
  "value": 440,
  "geography": "national_drc",
  "count_type": "cumulative",
  "date": "2026-07-03",
  "source": "Google News - RDC (fr)",
  "url": "https://news.google.com/rss/articles/CBMi4AFBVV95cUxOZkdMM1hkd3NtOUpyTktCZjZsRWhBNUp6c3RwSzBubTAxNDd4NUk2OUdjUjV1M284LXM2Si1OdVpoZEVxdWhOaWk3QjZteEhLNDdOU0wwYnBtclR0LUdZZlpZdjhTWEdHRXZVOWFrZ0dQNmVTNjVGUGhiM1BIWVRFbk1RbGhSVjVSRGlUR3BKeFI1aVJGTERKWFQ1cEwwUV9rSm9Ia2Q1ekpwZ29wUV9LS29vdGRZaEswSUU4Vk9lUkVsSkxZT3JQMlgxVUNzNjVqbFlQcHJoTFBNQ2ZoT0x6dw?oc=5"
 },
 {
  "as_of": "2026-08-06",
  "outbreak": true,
  "value": 4000,
  "geography": "national_drc",
  "count_type": "cumulative",
  "metric": "confirmed_cases",
  "date": "2026-08-06",
  "source": "France24",
  "url": "https://www.france24.com/en/video/20260806-ebola-dr-congo-strains-to-contain-resurgence-of-epidemic"
 },
 {
  "count_type": "cumulative",
  "value": 1800,
  "geography": "national_drc",
  "as_of": "2026-08-06",
  "outbreak": true,
  "metric": "deaths",
  "date": "2026-08-06",
  "source": "France24",
  "url": "https://www.france24.com/en/video/20260806-ebola-dr-congo-strains-to-contain-resurgence-of-epidemic"
 },
 {
  "as_of": null,
  "outbreak": true,
  "metric": "deaths",
  "value": 304,
  "geography": "national_drc",
  "count_type": "cumulative",
  "date": "2026-06-26",
  "source": "Google News - RDC (fr)",
  "url": "https://news.google.com/rss/articles/CBMi4AFBVV95cUxQbnU0cEFQWTNhd1lscWZJNHl2VEZYUm9RaktNWUhTSkVIX3BYUnNlMzd5VmlzNk1JUFNrVzktWGcxbF9veVY3c0M4V0JKWS1Veld3eURDOEZxSzY4WkpzRjFCNTFucFJjZlRsXy1QaFQzaE9QOVJ4UHYzUFlzZUxKMWlDQUJYRENkemp2OXB6enIwZEsxdm5TNmg2cnhxN0Z2eldQVVdfRjdObXNjdDZjNzk2ODU5YWpleUJmLVJoMXlDZFJjMFc3QTNGZEFlWktpMXRzSFd0bTlpaHl5b2Z1NQ?oc=5"
 },
 {
  "as_of": null,
  "outbreak": true,
  "metric": "deaths",
  "value": 506,
  "geography": "national_drc",
  "count_type": "cumulative",
  "date": "2026-07-07",
  "source": "Google News - RDC (fr)",
  "url": "https://news.google.com/rss/articles/CBMicEFVX3lxTE93d2FjVEVRMms1bW1fMUhFSnVqUll0ZmI5WU56N1N6WnlRVkJ6TkNvX3Q3NFBlR0ZueGVYT3lfbHA5d2RKM1hhdXJUcXBvQ1dGWXlweDJpZGdmTGk2NThTTjdibnFFS1FIdHVlOUdJQmc?oc=5"
 },
 {
  "metric": "deaths",
  "geography": "national_drc",
  "count_type": "cumulative",
  "as_of": "2026-07-30",
  "outbreak": true,
  "value": 1500,
  "date": "2026-07-30",
  "source": "Google News - DR Congo (en)",
  "url": "2026-07-30T18:41:06#b42773f7475e"
 },
 {
  "geography": "national_drc",
  "outbreak": true,
  "value": 1034,
  "metric": "deaths",
  "as_of": "2026-07-23",
  "count_type": "cumulative",
  "date": "2026-07-23",
  "source": "Google News - DR Congo (en)",
  "url": "2026-07-23T15:04:00#37e3e1ed34e9"
 },
 {
  "geography": "national_drc",
  "value": 2536,
  "metric": "confirmed_cases",
  "count_type": "cumulative",
  "as_of": "2026-07-23",
  "outbreak": true,
  "date": "2026-07-23",
  "source": "Google News - DR Congo (en)",
  "url": "2026-07-23T15:04:00#37e3e1ed34e9"
 },
 {
  "as_of": "2026-05-11",
  "outbreak": true,
  "metric": "suspected_cases",
  "value": 246,
  "geography": "national_drc",
  "count_type": "cumulative",
  "date": "2026-05-16",
  "source": "France24 French",
  "url": "https://www.france24.com/fr/afrique/20260516-ebola-la-rdc-frapp%C3%A9e-par-un-variant-hautement-l%C3%A9tal-et-sans-vaccin"
 },
 {
  "as_of": "2026-05-11",
  "outbreak": true,
  "metric": "deaths",
  "value": 80,
  "geography": "national_drc",
  "count_type": "cumulative",
  "date": "2026-05-16",
  "source": "France24 French",
  "url": "https://www.france24.com/fr/afrique/20260516-ebola-la-rdc-frapp%C3%A9e-par-un-variant-hautement-l%C3%A9tal-et-sans-vaccin"
 },
 {
  "metric": "deaths",
  "geography": "national_drc",
  "count_type": "cumulative",
  "as_of": null,
  "outbreak": true,
  "value": 100,
  "date": "2026-07-29",
  "source": "Google News - DR Congo (en)",
  "url": "2026-07-29T15:36:11#9bfdc7ad9ae1"
 },
 {
  "count_type": "cumulative",
  "value": 3200,
  "metric": "total_cases",
  "geography": "national_drc",
  "as_of": "2026-07-29",
  "outbreak": true,
  "date": "2026-07-29",
  "source": "Google News - DR Congo (en)",
  "url": "2026-07-29T15:50:16#fd835b3bd393"
 },
 {
  "as_of": "2026-07-23",
  "outbreak": true,
  "metric": "deaths",
  "value": 1033,
  "geography": "national_drc",
  "count_type": "cumulative",
  "date": "2026-07-23",
  "source": "Google News - DR Congo (en)",
  "url": "https://news.google.com/rss/articles/CBMiogFBVV95cUxOc3h4dGdRcTVrMkZWRTJ4dlhiYmY3eDhHb20wRE4tZ0NiZVlhQkttelpVTWdKeDhYX0pXVTVnbmd0Q3pmRzZfRVlfM3c3a0o0MjFOOS01X2FCMGNSTE4xRlg0ekpoV2t1V1BzSDZzbkVIVFhRUHByOXhSWFN1RzVYLTFGUUtFU3RYSnhvd1FVMWtsTEhBS2VGMVA5M3kxaDNXa0E?oc=5"
 },
 {
  "as_of": "2026-07-23",
  "outbreak": true,
  "metric": "confirmed_cases",
  "value": 2500,
  "geography": "national_drc",
  "count_type": "cumulative",
  "date": "2026-07-23",
  "source": "Google News - DR Congo (en)",
  "url": "https://news.google.com/rss/articles/CBMiogFBVV95cUxOc3h4dGdRcTVrMkZWRTJ4dlhiYmY3eDhHb20wRE4tZ0NiZVlhQkttelpVTWdKeDhYX0pXVTVnbmd0Q3pmRzZfRVlfM3c3a0o0MjFOOS01X2FCMGNSTE4xRlg0ekpoV2t1V1BzSDZzbkVIVFhRUHByOXhSWFN1RzVYLTFGUUtFU3RYSnhvd1FVMWtsTEhBS2VGMVA5M3kxaDNXa0E?oc=5"
 },
 {
  "count_type": "cumulative",
  "as_of": null,
  "value": 34,
  "geography": "subnational",
  "outbreak": false,
  "metric": "deaths",
  "date": "2026-07-30",
  "source": "Google News - RDC (fr)",
  "url": "2026-07-30T15:40:49#66b70e3bcb48"
 },
 {
  "as_of": null,
  "outbreak": true,
  "metric": "new_cases",
  "value": 1000,
  "geography": "national_drc",
  "count_type": "new",
  "date": "2026-07-27",
  "source": "Google News - RDC (fr)",
  "url": "https://news.google.com/rss/articles/CBMi_AFBVV95cUxOQlREUE4wRVFSS1NXRHl1RWs2YVRvYzhhRko1VUtjVlhWd2FlRUctSXYxQmJMbHkxQVljQUNCTHc1WVRROG93dUZKd1I2TDFrV0ZBV051OVhrMnlNUzBkTmJOTUFiRUJwaVREYXNQTmRTbVlEUFJlcXJQYUY4NUU2SFdxakpLZGx4V3J5NDQ0cFdFX2RKbksydzFoZUE3UEt5Zm5fUzJZdkRncEZjd1Z5UVBFUG1QS0I4RVZUTmszTTR6dWFMMEQxWExQZm5QMldGeldlblFsWl9YaGg4ZkJHMTBiTHA4QldMMFRRZV85UlJBNFoyaXUxUzdRU0E?oc=5"
 },
 {
  "value": 1800,
  "geography": "national_drc",
  "as_of": null,
  "outbreak": true,
  "metric": "deaths",
  "count_type": "cumulative",
  "date": "2026-08-08",
  "source": "Google News - RDC (fr)",
  "url": "https://news.google.com/rss/articles/CBMibkFVX3lxTE9yZFVvMjNmb1c3eTRCclJCMVVFOUxnZUpPSWh6SXhDams1ZjRlM0R6RU1NRXN4TjFrSjkyODdyMFdVeVFmdjVKb0luVW9Xb3lrWURHYjh5MEtnam1LUDVlUHdNM1VwVzFkaEhCZjZn?oc=5"
 },
 {
  "as_of": "2026-07-25",
  "outbreak": true,
  "metric": "total_cases",
  "value": 2973,
  "geography": "national_drc",
  "count_type": "cumulative",
  "date": "2026-07-25",
  "source": "Google News - DR Congo (en)",
  "url": "https://news.google.com/rss/articles/CBMinAFBVV95cUxPb3VjQmY3dVpxR1Y5SFlIWUw4SGtFQkJVcGQ4UU5qYjdiY3gxT2xxeGVWcUFsZF9wR3BhNWV6QUI1Q3MyMmNuellHUHFxUmN5cXgtaVJyVDFEQ1lLWGdfM3EtQUZXSkFYZkVwamFzbFA4WEhNN1JlR2llbkl6a3ZHUE1MdGtGQkRXUXU5UWluMW16RDRtNThnZ2cyUl8?oc=5"
 },
 {
  "as_of": "2026-07-25",
  "outbreak": true,
  "metric": "deaths",
  "value": 1309,
  "geography": "national_drc",
  "count_type": "cumulative",
  "date": "2026-07-25",
  "source": "Google News - DR Congo (en)",
  "url": "https://news.google.com/rss/articles/CBMinAFBVV95cUxPb3VjQmY3dVpxR1Y5SFlIWUw4SGtFQkJVcGQ4UU5qYjdiY3gxT2xxeGVWcUFsZF9wR3BhNWV6QUI1Q3MyMmNuellHUHFxUmN5cXgtaVJyVDFEQ1lLWGdfM3EtQUZXSkFYZkVwamFzbFA4WEhNN1JlR2llbkl6a3ZHUE1MdGtGQkRXUXU5UWluMW16RDRtNThnZ2cyUl8?oc=5"
 },
 {
  "as_of": null,
  "outbreak": true,
  "metric": "confirmed_cases",
  "value": 3000,
  "geography": "national_drc",
  "count_type": "cumulative",
  "date": "2026-07-26",
  "source": "Google News - RDC (fr)",
  "url": "https://news.google.com/rss/articles/CBMie0FVX3lxTFBUa09oYTBzem92aWUydVc1ZVJ5dERQVGdSSE5WdWRoNTZrVHpyVFRiUEd3aWd2Wnp4dldGNmNDT3MxTTdxdHBWS19ybmdEMGlmcnpUWFl3UUNZOGVRaUtKRU9qWDNhQzU3MURqOFFZRDVGblY3RTZTTEpfTQ?oc=5"
 },
 {
  "value": 967,
  "outbreak": true,
  "metric": "deaths",
  "count_type": "cumulative",
  "geography": "national_drc",
  "as_of": "2026-07-21",
  "date": "2026-07-21",
  "source": "Google News - DR Congo (en)",
  "url": "2026-07-21T10:53:14#6d4415b8cb88"
 },
 {
  "as_of": null,
  "outbreak": true,
  "metric": "confirmed_cases",
  "value": 1900,
  "geography": "national_drc",
  "count_type": "cumulative",
  "date": "2026-07-13",
  "source": "Google News - RDC (fr)",
  "url": "https://news.google.com/rss/articles/CBMijwFBVV95cUxNNnNsLVZZcHBIRGhxZHlKMGlJSzdVQlVIeXdGS3FlclFsVWV6VE1maDJmY2dYTTJJeUJyczktUk9rM09uR0ZhX3NaMUJnbXk0QzYzMmRJT0VPTms3NkdrdE9vQkptR1BDRFloVXo5NmUybWpnSWhOTlNIc0JYVEtzdG5BQm9qdnBLaEFhM0hmRQ?oc=5"
 },
 {
  "as_of": null,
  "outbreak": true,
  "metric": "deaths",
  "value": 672,
  "geography": "national_drc",
  "count_type": "cumulative",
  "date": "2026-07-13",
  "source": "Google News - RDC (fr)",
  "url": "https://news.google.com/rss/articles/CBMijwFBVV95cUxNNnNsLVZZcHBIRGhxZHlKMGlJSzdVQlVIeXdGS3FlclFsVWV6VE1maDJmY2dYTTJJeUJyczktUk9rM09uR0ZhX3NaMUJnbXk0QzYzMmRJT0VPTms3NkdrdE9vQkptR1BDRFloVXo5NmUybWpnSWhOTlNIc0JYVEtzdG5BQm9qdnBLaEFhM0hmRQ?oc=5"
 },
 {
  "count_type": "cumulative",
  "geography": "national_drc",
  "as_of": "2026-08-06",
  "outbreak": true,
  "metric": "confirmed_cases",
  "value": 4000,
  "date": "2026-08-06",
  "source": "RFI English",
  "url": "https://www.rfi.fr/en/africa/20260806-ebola-cases-near-4-000-as-drc-struggles-to-contain-fast-spreading-outbreak"
 },
 {
  "as_of": null,
  "outbreak": true,
  "metric": "confirmed_cases",
  "value": 3500,
  "geography": "national_drc",
  "count_type": "cumulative",
  "date": "2026-07-31",
  "source": "Google News - RDC (fr)",
  "url": "https://news.google.com/rss/articles/CBMi2wFBVV95cUxQVG9sWVNKa2ZpZmdHdlVLNGRDNTFuWlhYN0dKeUdwcWNKTWhmOXNvb19pYzVmT2dnZUhJVzB2Rk5jaTVJTlN5Sm80QXIxRzkyVFBLbGZHQVpST0xlWWtlYUt1cmNfT3pnSEZvUE1jTHEwVWdKOGpfeHZNbU5fb0NKMmVUbmdIZXh4M2xfQ3VDSDlSamdXQ1pzd25COFE4cURMaHlwVDQ3cXkzTDVDNUVac21LRWhIQUJSblVZcUFtZjFWalphcDJzZWF3V2JCSm9BajRRcndGOEYzNTA?oc=5"
 },
 {
  "as_of": null,
  "outbreak": true,
  "metric": "suspected_cases",
  "value": 246,
  "geography": "national_drc",
  "count_type": "cumulative",
  "date": "2026-05-16",
  "source": "France24 Arabic",
  "url": "https://www.france24.com/ar/%D9%81%D9%8A%D8%AF%D9%8A%D9%88/20260516-%D8%AA%D9%81%D8%B4-%D8%AC%D8%AF%D9%8A%D8%AF-%D9%84%D8%A5%D9%8A%D8%A8%D9%88%D9%84%D8%A7-%D9%81%D9%8A-%D8%A7%D9%84%D9%83%D9%88%D9%86%D8%BA%D9%88-%D8%A7%D9%84%D8%AF%D9%8A%D9%85%D9%88%D9%82%D8%B1%D8%A7%D8%B7%D9%8A%D8%A9-%D9%88%D9%88%D9%81%D8%A7%D8%A9-%D9%85%D8%B5%D8%A7%D8%A8-%D8%A8%D8%A7%D9%84%D9%81%D9%8A%D8%B1%D9%88%D8%B3-%D9%81%D9%8A-%D8%A3%D9%88%D8%BA%D9%86%D8%AF%D8%A7"
 },
 {
  "as_of": null,
  "outbreak": true,
  "metric": "deaths",
  "value": 65,
  "geography": "national_drc",
  "count_type": "cumulative",
  "date": "2026-05-16",
  "source": "France24 Arabic",
  "url": "https://www.france24.com/ar/%D9%81%D9%8A%D8%AF%D9%8A%D9%88/20260516-%D8%AA%D9%81%D8%B4-%D8%AC%D8%AF%D9%8A%D8%AF-%D9%84%D8%A5%D9%8A%D8%A8%D9%88%D9%84%D8%A7-%D9%81%D9%8A-%D8%A7%D9%84%D9%83%D9%88%D9%86%D8%BA%D9%88-%D8%A7%D9%84%D8%AF%D9%8A%D9%85%D9%88%D9%82%D8%B1%D8%A7%D8%B7%D9%8A%D8%A9-%D9%88%D9%88%D9%81%D8%A7%D8%A9-%D9%85%D8%B5%D8%A7%D8%A8-%D8%A8%D8%A7%D9%84%D9%81%D9%8A%D8%B1%D9%88%D8%B3-%D9%81%D9%8A-%D8%A3%D9%88%D8%BA%D9%86%D8%AF%D8%A7"
 },
 {
  "as_of": null,
  "outbreak": true,
  "metric": "deaths",
  "value": 500,
  "geography": "national_drc",
  "count_type": "cumulative",
  "date": "2026-07-06",
  "source": "Google News - RDC (fr)",
  "url": "https://news.google.com/rss/articles/CBMihgFBVV95cUxQOHhGM2dmN3FNRjBCMmZ4NldPS1hkdzJLRnA3ZHpKc2Y1TEhoUUdycVBRQnpnZnhLVE45d0RKNlBMQ0s0NGFFMGtRZ1FnVEF5czk2TGNzcXMzRVMtUm54YlpaeHpoVmYwN0Q4alllcGRWRjJ3UUdHdHMtckxBSXFaeVAzai1Pdw?oc=5"
 },
 {
  "as_of": "2026-07-26",
  "value": 3075,
  "metric": "confirmed_cases",
  "count_type": "cumulative",
  "outbreak": true,
  "geography": "national_drc",
  "date": "2026-07-26",
  "source": "Google News - RDC (fr)",
  "url": "2026-07-26T08:44:00#c57d93f2f0b2"
 },
 {
  "as_of": null,
  "outbreak": true,
  "metric": "deaths",
  "value": 1000,
  "geography": "national_drc",
  "count_type": "cumulative",
  "date": "2026-07-23",
  "source": "Bloomberg Markets",
  "url": "https://www.bloomberg.com/news/articles/2026-07-23/ebola-deaths-top-1-000-in-congo-as-response-trails-fastest-spreading-outbreak"
 },
 {
  "as_of": "2026-05-28",
  "outbreak": true,
  "metric": "suspected_cases",
  "value": 1000,
  "geography": "national_drc",
  "count_type": "cumulative",
  "date": "2026-05-28",
  "source": "France24 French",
  "url": "https://www.france24.com/fr/%C3%A9missions/journal-de-l-afrique/20260528-l-unicef-et-l-union-europ%C3%A9enne-envoient-100-tonnes-de-mat%C3%A9riels-en-rd-congo"
 },
 {
  "as_of": "2026-05-28",
  "outbreak": true,
  "metric": "deaths",
  "value": 240,
  "geography": "national_drc",
  "count_type": "cumulative",
  "date": "2026-05-28",
  "source": "France24 French",
  "url": "https://www.france24.com/fr/%C3%A9missions/journal-de-l-afrique/20260528-l-unicef-et-l-union-europ%C3%A9enne-envoient-100-tonnes-de-mat%C3%A9riels-en-rd-congo"
 },
 {
  "as_of": null,
  "outbreak": true,
  "metric": "total_cases",
  "value": 1000,
  "geography": "national_drc",
  "count_type": "cumulative",
  "date": "2026-06-29",
  "source": "Google News - RDC (fr)",
  "url": "https://news.google.com/rss/articles/CBMiRkFVX3lxTFBWdlktUXdwdnZhamhiLUdzOUFVYXV5ZldrU1FSdE1DaF9HdjcwUVRSWmVkVFh5MUlaRmR2UHNrWklXZUFvRGfSAUJBVV95cUxNWEVQcUhEcVAxb1V4RHBZbTNrR2k0YUJpRXhiRG9FWk9DSFNjZGIyNTl6bGp4VzNkbXAza2pCWWhCZVE?oc=5"
 },
 {
  "as_of": null,
  "outbreak": true,
  "metric": "confirmed_cases",
  "value": 101,
  "geography": "national_drc",
  "count_type": "cumulative",
  "date": "2026-05-25",
  "source": "Premium Times Nigeria",
  "url": "https://www.premiumtimesng.com/health/health-news/882781-who-releases-emergency-funds-as-ebola-response-scales-in-drc-uganda.html"
 },
 {
  "as_of": null,
  "outbreak": true,
  "metric": "deaths",
  "value": 10,
  "geography": "national_drc",
  "count_type": "cumulative",
  "date": "2026-05-25",
  "source": "Premium Times Nigeria",
  "url": "https://www.premiumtimesng.com/health/health-news/882781-who-releases-emergency-funds-as-ebola-response-scales-in-drc-uganda.html"
 },
 {
  "as_of": null,
  "outbreak": true,
  "metric": "confirmed_cases",
  "value": 5,
  "geography": "national_uganda",
  "count_type": "cumulative",
  "date": "2026-05-25",
  "source": "Premium Times Nigeria",
  "url": "https://www.premiumtimesng.com/health/health-news/882781-who-releases-emergency-funds-as-ebola-response-scales-in-drc-uganda.html"
 },
 {
  "as_of": null,
  "outbreak": true,
  "metric": "deaths",
  "value": 1,
  "geography": "national_uganda",
  "count_type": "cumulative",
  "date": "2026-05-25",
  "source": "Premium Times Nigeria",
  "url": "https://www.premiumtimesng.com/health/health-news/882781-who-releases-emergency-funds-as-ebola-response-scales-in-drc-uganda.html"
 },
 {
  "as_of": "2026-07-09",
  "outbreak": true,
  "metric": "total_cases",
  "value": 1830,
  "geography": "national_drc",
  "count_type": "cumulative",
  "date": "2026-07-11",
  "source": "Politico.cd",
  "url": "https://beto.cd/ebola-oms-quatre-vaccins-bundibugyo-trois-mois-bilan-9-juillet/"
 },
 {
  "as_of": "2026-07-09",
  "outbreak": true,
  "metric": "deaths",
  "value": 648,
  "geography": "national_drc",
  "count_type": "cumulative",
  "date": "2026-07-11",
  "source": "Politico.cd",
  "url": "https://beto.cd/ebola-oms-quatre-vaccins-bundibugyo-trois-mois-bilan-9-juillet/"
 },
 {
  "as_of": "2026-07-20",
  "outbreak": true,
  "metric": "confirmed_cases",
  "value": 2344,
  "geography": "national_drc",
  "count_type": "cumulative",
  "date": "2026-07-20",
  "source": "Google News - DR Congo (en)",
  "url": "https://news.google.com/rss/articles/CBMiSkFVX3lxTE1ST24xRExzMnZwRUEtSF9kN1ZSUUZXaEJLSzJJc01aRFhxVlMtR0xDUVhZUmNZLWFzVHNTTEpkU1BfaXEwc3dpbU1n?oc=5"
 },
 {
  "as_of": "2026-05-25",
  "outbreak": true,
  "metric": "total_cases",
  "value": 7,
  "geography": "national_uganda",
  "count_type": "cumulative",
  "date": "2026-05-25",
  "source": "The Hindu",
  "url": "https://www.thehindu.com/news/international/ugandan-health-officials-report-new-ebola-virus-infections-bringing-cases-to-7/article71020855.ece"
 },
 {
  "as_of": "2026-05-25",
  "outbreak": true,
  "metric": "total_cases",
  "value": 2,
  "geography": "national_uganda",
  "count_type": "new",
  "date": "2026-05-25",
  "source": "The Hindu",
  "url": "https://www.thehindu.com/news/international/ugandan-health-officials-report-new-ebola-virus-infections-bringing-cases-to-7/article71020855.ece"
 },
 {
  "as_of": "2026-05-18",
  "outbreak": true,
  "metric": "deaths",
  "value": 100,
  "geography": "national_drc",
  "count_type": "cumulative",
  "date": "2026-05-18",
  "source": "Le Monde",
  "url": "https://www.lemonde.fr/international/article/2026/05/18/la-rdc-face-a-une-nouvelle-epidemie-d-ebola-l-alerte-a-ete-donnee-trop-tard-et-la-situation-evolue-tres-rapidement_6691069_3210.html"
 },
 {
  "as_of": "2026-05-18",
  "outbreak": true,
  "metric": "suspected_cases",
  "value": 395,
  "geography": "national_drc",
  "count_type": "cumulative",
  "date": "2026-05-18",
  "source": "Le Monde",
  "url": "https://www.lemonde.fr/international/article/2026/05/18/la-rdc-face-a-une-nouvelle-epidemie-d-ebola-l-alerte-a-ete-donnee-trop-tard-et-la-situation-evolue-tres-rapidement_6691069_3210.html"
 },
 {
  "outbreak": true,
  "as_of": "2026-07-28",
  "value": 1400,
  "count_type": "cumulative",
  "metric": "deaths",
  "geography": "national_drc",
  "date": "2026-07-28",
  "source": "Google News - DR Congo (en)",
  "url": "2026-07-28T14:58:19#1d922deec73c"
 },
 {
  "as_of": null,
  "outbreak": true,
  "metric": "total_cases",
  "value": 3600,
  "geography": "national_drc",
  "count_type": "cumulative",
  "date": "2026-08-02",
  "source": "Punch Nigeria",
  "url": "https://punchng.com/who-declares-dr-congos-ebola-outbreak-worst-on-record/?utm_source=rss.punchng.com&utm_medium=web"
 },
 {
  "as_of": null,
  "outbreak": true,
  "metric": "deaths",
  "value": 1500,
  "geography": "national_drc",
  "count_type": "cumulative",
  "date": "2026-08-02",
  "source": "Punch Nigeria",
  "url": "https://punchng.com/who-declares-dr-congos-ebola-outbreak-worst-on-record/?utm_source=rss.punchng.com&utm_medium=web"
 },
 {
  "as_of": "2026-06-10",
  "outbreak": true,
  "metric": "deaths",
  "value": 115,
  "geography": "national_drc",
  "count_type": "cumulative",
  "date": "2026-06-10",
  "source": "TASS English",
  "url": "https://tass.com/world/2144825"
 },
 {
  "as_of": "2026-06-10",
  "outbreak": true,
  "metric": "total_cases",
  "value": 297,
  "geography": "national_drc",
  "count_type": "unclear",
  "date": "2026-06-10",
  "source": "TASS English",
  "url": "https://tass.com/world/2144825"
 },
 {
  "as_of": null,
  "outbreak": true,
  "metric": "deaths",
  "value": 648,
  "geography": "national_drc",
  "count_type": "cumulative",
  "date": "2026-07-11",
  "source": "Google News - DR Congo (en)",
  "url": "https://news.google.com/rss/articles/CBMilAFBVV95cUxOUlc3YlRTdWI1YkVTNC1YWGs1b0VnbU9iUnBtVDczNUlpQ19vMzdIRldrVW9YUjcwcnlRRGZ3OGVlOUVWYlFMSHlrc3RCY0g4aWFRYWoxaEVnYnItMGE2SWM4bHZOdnozUlpsb2cwN3hXVkhMSWF4Sm1kc28xQzFEbFpkMmxmQkF4dGFpRTZkdVk3Qlhz?oc=5"
 },
 {
  "as_of": null,
  "outbreak": true,
  "metric": "deaths",
  "value": 65,
  "geography": "national_drc",
  "count_type": "cumulative",
  "date": "2026-05-15",
  "source": "BBC Arabic",
  "url": "https://www.bbc.com/arabic/articles/crrpj71jrx7o?at_medium=RSS&at_campaign=rss"
 },
 {
  "as_of": null,
  "outbreak": true,
  "metric": "total_cases",
  "value": 246,
  "geography": "national_drc",
  "count_type": "cumulative",
  "date": "2026-05-15",
  "source": "BBC Arabic",
  "url": "https://www.bbc.com/arabic/articles/crrpj71jrx7o?at_medium=RSS&at_campaign=rss"
 },
 {
  "value": 239,
  "outbreak": true,
  "geography": "subnational",
  "as_of": "2026-07-19",
  "count_type": "cumulative",
  "metric": "confirmed_cases",
  "date": "2026-07-21",
  "source": "Politico.cd",
  "url": "2026-07-21T03:45:16#9dae7079d904"
 },
 {
  "metric": "deaths",
  "as_of": "2026-07-19",
  "count_type": "cumulative",
  "outbreak": true,
  "geography": "subnational",
  "value": 141,
  "date": "2026-07-21",
  "source": "Politico.cd",
  "url": "2026-07-21T03:45:16#9dae7079d904"
 },
 {
  "as_of": null,
  "outbreak": true,
  "metric": "deaths",
  "value": 1500,
  "geography": "national_drc",
  "count_type": "cumulative",
  "date": "2026-07-30",
  "source": "Google News - DR Congo (en)",
  "url": "https://news.google.com/rss/articles/CBMingFBVV95cUxQaDhlY3gxRENuai1zSkxadjcwM0xJTXRMcUxUX09GekxiNkttTEF3czg2SlhsZTRoTFFSLU5mdktDYWEzLVJKSlV2Y0JRQ2dYbHhlQ2lWSGFCR0dORHZ2UmdRd3ZGN3lSWk1mRlNiNTgxMlpmZVhhR0ozbmd3Z3NhZUMwZUxONG9jaHl0VEdBQ2N4VV9sWGdNd19yamR2QdIBrgFBVV95cUxNRVA0T09HVy1YaVMyUE1vN1I4VEJrSFlZaDZsSW8wbTRfTlBFOXRCWTRTcEM5VXUyWEpESVVuMDVZV1p5Y0lqWWh4ZjREQk04S0VXbHlXWWlSMGhRY2hkREFLbUI0R2Rrd0hiSjZObXNaNmg3U21JUE54MDdPSlJBOHpfN1ZzSUJpU1NJSGFwVGNJNERfbHd3S0JEb0ExUnZQUFVTVFY3MEJfVm5pZkE?oc=5"
 },
 {
  "metric": "total_cases",
  "geography": "national_drc",
  "value": 5000,
  "count_type": "cumulative",
  "as_of": null,
  "outbreak": true,
  "date": "2026-08-19",
  "source": "Google News - RDC (fr)",
  "url": "https://news.google.com/rss/articles/CBMizAFBVV95cUxNNjhoSFN3SFE0YTc3cWJpQ0ZZT050WXBEcHlpbE9FNzd1ZnhMQmpYZGhEYlVTdnYyZ3VXN2tBNjZiYjFSVlRabDZnRENZRXRjdXpvRjNxNGJTTG0yQ2owY1B6ZzVNRk1mWVEwUmpyLUZ5NEZneHBBY1JLa0NLWEcwM24tczV3RDNOX21QTW1qOTZJVC1zcE5Tc1A4X05RLWxPU3I0R2lfQmswMXZ6dG4tajcxbjk3WUZPdS1lbGhyVU41SHB1V2lCd01Vb28?oc=5"
 },
 {
  "as_of": null,
  "outbreak": true,
  "metric": "total_cases",
  "value": 1500,
  "geography": "national_drc",
  "count_type": "cumulative",
  "date": "2026-07-05",
  "source": "Google News - DR Congo (en)",
  "url": "https://news.google.com/rss/articles/CBMipAFBVV95cUxQb3pQVkhSOXBxZWN6Wk8td085ZUtIQlBpRzZHZVp4dEZPNzE2cTE0TlhUcXpKYllnWDZyYWJNMXpIZkJKQXRqNVhIUkNmZ3lud0sxdXhpVmhCWW9ndExmajV2VGtLOGVyRnQ4WmlIOTlFc2RaQnlOQVhxeVA0bUl0aFp4YnBVQlNJUU9WR0d1NEwyMnJnTHN5QU55RnVfRnBDSFZLVtIBsgFBVV95cUxPSzQwVXdlQ3hqNEJnczdzUHB5NkFiLWVocFZNcW1qckk4ZUFUYXBsMkQybnJzejByUzVkRFZGZUlQSldNclpTZ29kajUybzRHSjNOVUNFZFhaREd6Q0ppaXBYYTVBdFNhazA1SFJLUEpGbnR2ZnFzSWhfSlFXaDBNN1R4MW1UendtYV9XTVFqc1NweHhIQnBJTVpUdDBQdmhFSGhURm0wQzFfVHdrR09VZ3BR?oc=5"
 },
 {
  "as_of": "2026-05-15",
  "outbreak": true,
  "metric": "deaths",
  "value": 4,
  "geography": "subnational",
  "count_type": "cumulative",
  "date": "2026-05-15",
  "source": "France24 French",
  "url": "https://www.france24.com/fr/afrique/20260515-l-est-de-la-rd-congo-confront%C3%A9-%C3%A0-une-nouvelle-%C3%A9pid%C3%A9mie-d-ebola-quatre-d%C3%A9c%C3%A8s-recens%C3%A9s"
 },
 {
  "as_of": "2026-05-15",
  "outbreak": true,
  "metric": "total_cases",
  "value": 246,
  "geography": "subnational",
  "count_type": "cumulative",
  "date": "2026-05-15",
  "source": "France24 French",
  "url": "https://www.france24.com/fr/afrique/20260515-l-est-de-la-rd-congo-confront%C3%A9-%C3%A0-une-nouvelle-%C3%A9pid%C3%A9mie-d-ebola-quatre-d%C3%A9c%C3%A8s-recens%C3%A9s"
 },
 {
  "as_of": "2026-07-27",
  "outbreak": true,
  "metric": "total_cases",
  "value": 3200,
  "geography": "national_drc",
  "count_type": "cumulative",
  "date": "2026-07-27",
  "source": "Google News - DR Congo (en)",
  "url": "https://news.google.com/rss/articles/CBMijwFBVV95cUxOSG5iZXI5QnUxNlE1QUJXQ3FscWwxY19tQ0tRYjdhVXdCQW9WTGxpRExsTFEzZEljRGtGZ2VtckhjVTlQR2tDeElsOVRKWHJrOUNkUkNxanNBcnZabmM5Zi1zejNJdHk1aVdTZmdWNWkzLVdGMW1WeXM2TTJCVXMzenc4UlZqdkdrd2pkR3NKWQ?oc=5"
 },
 {
  "as_of": null,
  "outbreak": true,
  "metric": "suspected_cases",
  "value": 116,
  "geography": "unclear",
  "count_type": "cumulative",
  "date": "2026-06-02",
  "source": "Reuters Top News",
  "url": "https://news.google.com/rss/articles/CBMiygFBVV95cUxNM3Z4TXFsTkRwOWljRm9NMTRvdFZWTmRaSnFZTEI2THFwaDRsREZ3ZnJSaUhncUIxclVCX3h0ZHJaYXNYX291WnQ3UE11cnp3bFo4OW1YZHMtRkZHdnpLbHlIaURYYUNjRnpTTWFIYThxTThxSG0zbTRxRHM1Zk91YTZ2UXc0Mm5RWVNETlRtODh1VmlzS1h3clpfRlpsZngyY1lBMnRlU2toelhHMzZianh5dkd1X2ZVeGhaRy1SaV9rS2Nsc1BYOGVn?oc=5"
 },
 {
  "value": 2536,
  "as_of": "2026-07-23",
  "outbreak": true,
  "geography": "national_drc",
  "count_type": "cumulative",
  "metric": "confirmed_cases",
  "date": "2026-07-23",
  "source": "Google News - RDC (fr)",
  "url": "2026-07-23T10:52:55#70bc60d89231"
 },
 {
  "as_of": null,
  "outbreak": true,
  "metric": "total_cases",
  "value": 2000,
  "geography": "national_drc",
  "count_type": "unclear",
  "date": "2026-07-14",
  "source": "Google News - DR Congo (en)",
  "url": "https://news.google.com/rss/articles/CBMimwFBVV95cUxQSk5fVlFYOFRPR3gtbUF2b0p5V0tkZFJxNWhGb1JIdkJRcnFnOUFjTW90YUlCSU5Rbm90YXdOWkE2eDhHTUJFbVdqNVVONUtDU1g4XzFiTVYyaEM3SjJwV2ZwaTg0V3FST2pERmNPSnRSVVdnb0t2VG1WZmZXejlZQWZXbFFRMzluU1paLVQ3SkZsamVDMGhBeTBhMA?oc=5"
 },
 {
  "as_of": null,
  "outbreak": true,
  "metric": "deaths",
  "value": 1000,
  "geography": "cross_border_total",
  "count_type": "cumulative",
  "date": "2026-07-22",
  "source": "Google News - RDC (fr)",
  "url": "https://news.google.com/rss/articles/CBMi0AFBVV95cUxPSGJGMkxVWVhVQWJUblhlWm1pcnNFS3o1Z3ZCckNVN0tEOE5XcERQQlQ0TXpTb1I4d09MTldKX29xY3JMU01CUnlhLVpQc3RkbTQ1ME1meEtsLWs0S2pYNWU5dnNjWVpDdWhSWGk4Nm9xQUlqLW9fWHg1MUZENUt3Ti1FMEhhV3pnUXp2dS01d3F2NzNRRVcxeHNIejVybV9oMFhJa3pLVVNTeVlfS3AyVUw2NE1OSDVlQ3gwTUE5ZGdUOWJKQ2JCaC1jei1xSEFn?oc=5"
 },
 {
  "as_of": null,
  "count_type": "new",
  "geography": "national_drc",
  "metric": "confirmed_cases",
  "outbreak": true,
  "value": 1000,
  "date": "2026-07-26",
  "source": "Google News - RDC (fr)",
  "url": "2026-07-26T23:19:00#de772d094ddb"
 },
 {
  "as_of": null,
  "outbreak": true,
  "metric": "total_cases",
  "value": 282,
  "geography": "national_drc",
  "count_type": "cumulative",
  "date": "2026-06-01",
  "source": "Akipress Kyrgyzstan",
  "url": "https://akipress.com/news:898993"
 },
 {
  "as_of": null,
  "outbreak": true,
  "metric": "deaths",
  "value": 500,
  "geography": "national_drc",
  "count_type": "cumulative",
  "date": "2026-07-06",
  "source": "Google News - DR Congo (en)",
  "url": "https://news.google.com/rss/articles/CBMiigFBVV95cUxOVmJpaGxQdVAwODRKLWg1ZXRDV01FNGtsNzdQdzNFY24xRm4tZlczY3BUQWpyTXFVZVBCSjE5dmhNcTVib2VPUVMzMWU4ZUt0ZFJTcnljOTluT1NaR0dSa3NsZHVMRHhqcHJQOTdpRWZreVdpOUZFX2FrR1haNExBVU8yS3N1bUJ5NWfSAY8BQVVfeXFMTVJZckpyV1Z1clhFSzFoWDlhanNmcXVFanRTNmwwNm02QmY5MDgwcGZKZWZIV1diWVpUYktNTHpOWmp4Q1NPSW9JSUttY3NSYldZQXluQ0VORi1YN0FNSmxYTWtfS1l4cnpULXB4c3dVUUdSMjFLNHdBVGl3T05PdDhQX3ltajZWOWE1eUxGX00?oc=5"
 },
 {
  "value": 2000,
  "count_type": "cumulative",
  "metric": "deaths",
  "outbreak": true,
  "as_of": null,
  "geography": "national_drc",
  "date": "2026-08-11",
  "source": "Google News - DR Congo (en)",
  "url": "https://news.google.com/rss/articles/CBMilwFBVV95cUxOdVNHdUF2aGJOMmhsbmdfNEVVemtkWHNlWURMMVZRQzJaZWhTanJyWGtFamI4N0pWOXp3S1g0TGxRQ2tyYkRJb2w4Vkc3SHc4VUZGOTVxT1BKN2xHTFBuNG5ITHgyMUx0cEEyLU1XcS0zTDh4dTMwZk5GbUxpbVFhSmRtR2wxQ3J3WFVzZVRROHpWZE5ReVc4?oc=5"
 },
 {
  "outbreak": true,
  "value": 1033,
  "metric": "deaths",
  "count_type": "cumulative",
  "geography": "national_drc",
  "as_of": "2026-07-23",
  "date": "2026-07-23",
  "source": "Google News - DR Congo (en)",
  "url": "2026-07-23T08:51:56#efe1263f7b6d"
 },
 {
  "metric": "confirmed_cases",
  "value": 2100,
  "geography": "national_drc",
  "outbreak": true,
  "as_of": "2026-07-17",
  "count_type": "cumulative",
  "date": "2026-07-17",
  "source": "Google News - RDC (fr)",
  "url": "2026-07-17T16:49:17#b0ee230d1c48"
 },
 {
  "outbreak": true,
  "value": 828,
  "geography": "national_drc",
  "metric": "deaths",
  "count_type": "cumulative",
  "as_of": "2026-07-17",
  "date": "2026-07-17",
  "source": "Google News - RDC (fr)",
  "url": "2026-07-17T16:49:17#b0ee230d1c48"
 },
 {
  "geography": "national_drc",
  "metric": "deaths",
  "value": 2000,
  "outbreak": true,
  "count_type": "cumulative",
  "as_of": null,
  "date": "2026-08-12",
  "source": "Google News - RDC (fr)",
  "url": "https://news.google.com/rss/articles/CBMijwFBVV95cUxNcHctT2ZIUVZ3ZjZWYktlTU5ZWVNMNnBMV2xleGdweXdrdF9XLW9SRGZLSG1OQUVxZXE4YzdNRUFVTmcyNXlKbDlYaFlNbG1pT19tdFN4MnFtQzVoUmdMNm9WTWFlNkpJVlktUWxtX3BEOW9YQmQwWF9xUTJ2RFpkMkZqZkZXeUsyME40a2lXZw?oc=5"
 },
 {
  "as_of": "2026-07-22",
  "outbreak": true,
  "metric": "deaths",
  "value": 1000,
  "geography": "cross_border_total",
  "count_type": "cumulative",
  "date": "2026-07-22",
  "source": "Google News - RDC (fr)",
  "url": "https://news.google.com/rss/articles/CBMiygFBVV95cUxPVTE0UVRiaTFoMktnZ19ER29oSXpKYjVBdXpJNEJPZ2F4YnZjRkhDdGFFZ09EazlENnpGeWx2QXhZdDQ3VGJ0RkV2NkNlbUY2aGRHMlZ3Yy1XS1pPUHJaOVNxSFJ1VXFVVzk2WDUzR1I4MHBNa3FVdDRKYzhZc0JuV2llSmI0TXVMd2dmZ1NJWUhCZXgzWlJYeU9uemk4VXlqalRiejdyVXdManliZ25GX2h0eGdLSnBWa3k0aUNET2RpMEFLZFV1cmZn?oc=5"
 },
 {
  "as_of": null,
  "outbreak": true,
  "metric": "confirmed_cases",
  "value": 600,
  "geography": "unclear",
  "count_type": "cumulative",
  "date": "2026-06-11",
  "source": "ABC Australia",
  "url": "https://www.abc.net.au/news/2026-06-11/ebola-outbreak-in-democratic-republic-of-congo-and-uganda-grows/106784842"
 },
 {
  "as_of": null,
  "outbreak": true,
  "metric": "deaths",
  "value": 100,
  "geography": "unclear",
  "count_type": "cumulative",
  "date": "2026-06-11",
  "source": "ABC Australia",
  "url": "https://www.abc.net.au/news/2026-06-11/ebola-outbreak-in-democratic-republic-of-congo-and-uganda-grows/106784842"
 },
 {
  "as_of": null,
  "outbreak": true,
  "metric": "confirmed_cases",
  "value": 1500,
  "geography": "national_drc",
  "count_type": "cumulative",
  "date": "2026-07-04",
  "source": "Google News - RDC (fr)",
  "url": "https://news.google.com/rss/articles/CBMirgFBVV95cUxQTzVkcWNlV3lvMmN2Yi1JUXpmSGo4M0VKekt0Q2UxWl9MNEZnUTExczNqQWFjZ0p4NW41RzhhcmpmRTB0YnhkcXA4eEdGZ01ER2NkYnlyOVJkUkZYaXVBNW8wVjJ1UmlwZW9GS0doQjNKNFN0emhnOXViMlo5R21vMVMtazlaTmVndEsxd2YweHg0aFpWWEZBb283b3g1Yi1EQ3BFRHJOOFhyeFNpQVE?oc=5"
 },
 {
  "geography": "national_drc",
  "as_of": "2026-07-20",
  "outbreak": true,
  "metric": "deaths",
  "value": 930,
  "count_type": "cumulative",
  "date": "2026-07-20",
  "source": "Google News - DR Congo (en)",
  "url": "2026-07-20T14:02:14#eae868d8d521"
 },
 {
  "value": 2181,
  "metric": "total_cases",
  "count_type": "cumulative",
  "geography": "national_drc",
  "as_of": "2026-07-18",
  "outbreak": true,
  "date": "2026-07-18",
  "source": "Google News - DR Congo (en)",
  "url": "2026-07-18T09:32:56#0ea7ff0b66b3"
 },
 {
  "as_of": "2026-07-18",
  "outbreak": true,
  "metric": "total_cases",
  "value": 2181,
  "geography": "national_drc",
  "count_type": "cumulative",
  "date": "2026-07-18",
  "source": "Google News - DR Congo (en)",
  "url": "https://news.google.com/rss/articles/CBMiSkFVX3lxTFBLSFAtZjQwY0c0QWVxd3FWd3IzNEFIWXhwNl8tcjhuM0tuNjZDbE1Cb0VkODRwd1NhOTgzNE1hNEtsUDhtdDdScXZ3?oc=5"
 },
 {
  "value": 2,
  "outbreak": true,
  "as_of": null,
  "metric": "deaths",
  "count_type": "unclear",
  "geography": "national_drc",
  "date": "2026-08-14",
  "source": "Google News - RDC (fr)",
  "url": "https://news.google.com/rss/articles/CBMi9wFBVV95cUxPcU55NFpWelhKLVNuV0R6REE0eF9XRURfR2d6VHpJWnBkemg2TUpGTTNVMGJ4S0tqc0lnWlVIanZlRmM5aDU0RjBYc0hyb1ptNlFMZ3VOV1JkVWNzQU9vY1FzQ2xTTkpVaDY1dHNIejAzV3FNYUl2VUpUMzRYeXVBYldacDRmYnNTVDVULWdiMmdUTWFtS3pudGJhcWNoRXR3bDhXMXVnaGVoSE90NkJFYlI1aXdRSU1EWWFRbi1OUDNadWZ2TlktdDBVLWNPaUpOZl91R21VQ0hvU2NSZFRQNF9PbkJtNERmZ19LNjZLZTA0VUdZRnU4?oc=5"
 },
 {
  "as_of": "2026-07-06",
  "outbreak": true,
  "metric": "total_cases",
  "value": 1802,
  "geography": "national_drc",
  "count_type": "cumulative",
  "date": "2026-07-06",
  "source": "Google News - DR Congo (en)",
  "url": "https://news.google.com/rss/articles/CBMibEFVX3lxTFBXVE1zLUpuS05BSEZXVGNfTmtDRDZVU0lRQVRTWmtBQjZpMlFzZnlHMWlJRDA3OHV3VlFYWm5RZk42bHpMS0xfejFOM1JLZEpvWFpMd09ncTNEdG94WUdhRDA0em1VYnF4ejA2Vw?oc=5"
 },
 {
  "as_of": "2026-07-21",
  "outbreak": true,
  "metric": "deaths",
  "value": 930,
  "geography": "national_drc",
  "count_type": "cumulative",
  "date": "2026-07-21",
  "source": "Google News - RDC (fr)",
  "url": "https://news.google.com/rss/articles/CBMilgFBVV95cUxOaXlZbXppZUczcXlqc1cwN2lJUFVsWk1HMW5oeS1VRHBsdnF2aXdlR1ZNQmFhV3JIZk5DN3d0Wkt0MmRIX1VVNmI4dnZTUE5UUkpvcGxJRndRc05sWkx2bnA5cFpsaURyNDJtVExUWHJiQkNwSlhST1JZT3BGa3NSUlN0bnVkeEFRbUNxQVlRSTQ5MUZqdGc?oc=5"
 },
 {
  "as_of": null,
  "outbreak": true,
  "metric": "total_cases",
  "value": 3500,
  "geography": "national_drc",
  "count_type": "cumulative",
  "date": "2026-08-04",
  "source": "Google News - DR Congo (en)",
  "url": "https://news.google.com/rss/articles/CBMigwFBVV95cUxNc2hwTElTU0lVakZPTS1XLWdLc2x2Z3BYMUgwdUktRk9weDVlNUFSa3I4UGM0TThxb3FJYkwwbExJZEo2dENDNG5GMllydTBxbmcwR2xlaHlHNFNRNTVkVGtoaUdrVG9pcmszMmVMa2hIYmI1bEd1NU5xOEhIT1dXZWJ1SQ?oc=5"
 },
 {
  "geography": "national_drc",
  "value": 3000,
  "outbreak": true,
  "as_of": "2026-07-26",
  "count_type": "cumulative",
  "metric": "confirmed_cases",
  "date": "2026-07-26",
  "source": "Google News - RDC (fr)",
  "url": "2026-07-26T06:47:00#312cc5cc1a30"
 },
 {
  "as_of": null,
  "outbreak": true,
  "metric": "deaths",
  "value": 189,
  "geography": "national_drc",
  "count_type": "cumulative",
  "date": "2026-07-22",
  "source": "Google News - DR Congo (en)",
  "url": "https://news.google.com/rss/articles/CBMiuwFBVV95cUxOb2NaWWlOR3hjMWVqSmxBVDNONnVvRlN6UkN5SlIxUlpYN3gyWng0eXhzQmUyT2VjV2pBazdOQlFPaHRrNDVvTWFjMUE5QUtfUFBfNm52WDJOU3dBMUltSEs3T2llTmc2YnJkTGswOTctTWQxNWF2TWU2YVBMWGpTclQ1ZG9YOVlUVzlTYmNSVmUzeVRvYUhmNy1mLVhPYlhnaGxFUG9iX3duaHRqWXJtdG45M09tX2tkWE1Z?oc=5"
 },
 {
  "as_of": null,
  "outbreak": true,
  "metric": "total_cases",
  "value": 476,
  "geography": "national_drc",
  "count_type": "cumulative",
  "date": "2026-07-22",
  "source": "Google News - DR Congo (en)",
  "url": "https://news.google.com/rss/articles/CBMiuwFBVV95cUxOb2NaWWlOR3hjMWVqSmxBVDNONnVvRlN6UkN5SlIxUlpYN3gyWng0eXhzQmUyT2VjV2pBazdOQlFPaHRrNDVvTWFjMUE5QUtfUFBfNm52WDJOU3dBMUltSEs3T2llTmc2YnJkTGswOTctTWQxNWF2TWU2YVBMWGpTclQ1ZG9YOVlUVzlTYmNSVmUzeVRvYUhmNy1mLVhPYlhnaGxFUG9iX3duaHRqWXJtdG45M09tX2tkWE1Z?oc=5"
 },
 {
  "as_of": "2026-06-29",
  "outbreak": true,
  "metric": "deaths",
  "value": 360,
  "geography": "national_drc",
  "count_type": "cumulative",
  "date": "2026-06-29",
  "source": "Google News - DR Congo (en)",
  "url": "https://news.google.com/rss/articles/CBMijwFBVV95cUxOYUxxSy00VGxFQ3Nqa0I0OXZ3YzBmMlhVendkNHBmNFpMTkJ6aW1jV1JWbERLaVRuX20xUjhDa1M1SWdUOHZnc3p4RmFjZ21VSzI1RGtzZkdPcUpmcGY2QXdJZEk4dl9Oc2ZfTU5UTjFBcDl3RDM1dE1ySF9VWE1NRldSZXdtV2VoUjlLdTJtbw?oc=5"
 },
 {
  "as_of": null,
  "outbreak": true,
  "metric": "confirmed_cases",
  "value": 1500,
  "geography": "national_drc",
  "count_type": "cumulative",
  "date": "2026-07-14",
  "source": "Google News - RDC (fr)",
  "url": "https://news.google.com/rss/articles/CBMi1AFBVV95cUxNc2pYMXNCWEN0LTZ1aTN5VUlVcnhRQmVYQUhhSWZxd3VpczlKcnY4QzBYc1hUVkdaRmhaTXBMU3JpN1VkNVZwNEEzOEZETFB0dFA3eEo2bERiTlByaHZadXhvUDJVdjdxeXp2a3ZkR19DbXhoX1M2RmN6b3AxTU1PZmlGcThUYzdLOWdobENOWE5Ob0xTb29HcE5UUnpGZWQ4RzFhWnlpSVdvNHBSbkFiSWk2NU5VaU1FcW9PdllFRzBJOWZqcy1taHVlSzc1VlUwVTR2ZA?oc=5"
 },
 {
  "metric": "confirmed_cases",
  "geography": "national_drc",
  "as_of": "2026-08-06",
  "outbreak": true,
  "count_type": "cumulative",
  "value": 4000,
  "date": "2026-08-06",
  "source": "The Guardian World",
  "url": "https://www.theguardian.com/world/2026/aug/06/ebola-virus-drc-mutating"
 },
 {
  "count_type": "cumulative",
  "outbreak": true,
  "as_of": "2026-07-27",
  "metric": "deaths",
  "value": 1354,
  "geography": "national_drc",
  "date": "2026-07-27",
  "source": "Google News - RDC (fr)",
  "url": "2026-07-27T01:35:45#b3228ef31eb0"
 },
 {
  "outbreak": true,
  "value": 3075,
  "count_type": "cumulative",
  "geography": "national_drc",
  "metric": "total_cases",
  "as_of": "2026-07-27",
  "date": "2026-07-27",
  "source": "Google News - RDC (fr)",
  "url": "2026-07-27T01:35:45#b3228ef31eb0"
 },
 {
  "outbreak": true,
  "count_type": "cumulative",
  "value": 900,
  "geography": "national_drc",
  "as_of": null,
  "metric": "deaths",
  "date": "2026-07-20",
  "source": "Google News - DR Congo (en)",
  "url": "2026-07-20T14:45:54#28259bade7f5"
 },
 {
  "value": 3000,
  "count_type": "cumulative",
  "geography": "national_drc",
  "outbreak": true,
  "metric": "total_cases",
  "as_of": "2026-07-27",
  "date": "2026-07-27",
  "source": "Google News - DR Congo (en)",
  "url": "2026-07-27T00:12:00#a62ab5eeef70"
 },
 {
  "as_of": "2026-07-11",
  "outbreak": true,
  "metric": "deaths",
  "value": 648,
  "geography": "national_drc",
  "count_type": "cumulative",
  "date": "2026-07-11",
  "source": "Google News - RDC (fr)",
  "url": "https://news.google.com/rss/articles/CBMi1wFBVV95cUxQb1E3TmRVN0JhMUl2WWV3RW9zd0NVOEdIQmZKcV9RZERkSC1VNDhFdGF2VmZOYUYyQ3JlbE5IZEt5QWFDSmtIU1I4YzlrQnpyR182OVVGRTJVQ2otdjBHaFgzUXllWUNGWlM5bzNfRnJSc2pQbkFoOXUzN3Jwak44ZHFvU21KaDY2XzIzNlBtYTVubTY2X2c3N2tiZzFZMkVOSV9ENlhMWW4tTVNDTk1BbFdlZVZGTXM3cUE3Y1RUejZVZi1kd2R4NHFadURINWNSb29Ua1lCdw?oc=5"
 },
 {
  "geography": "national_drc",
  "metric": "vaccinated",
  "value": 70000,
  "as_of": null,
  "outbreak": true,
  "count_type": "unclear",
  "date": "2026-08-20",
  "source": "Reuters Top News",
  "url": "https://news.google.com/rss/articles/CBMi2wFBVV95cUxQZnFYQnBMY3ZXWDZiU3RteTZDb3oxUW9wOWljV3ZIeHVFYjJTbFlfUGxaczNjVWZtWlptblZFalFzWnRHdl9ERGxyMWctNm5yUXJfZ2otMW1aN0pIVFhmVExVVE40djloajBsWFhZR1R0NXd0UmFEN2M0aUludW0wN0dPZW9xUWVaamY0ZUU0LXN5X3hFbk1CVC1teExsb2RscWRYUE5CWkdFVEQ1eXZFR09ZTktvcHEzaGNqN3ZGZm92NjYxa3ZsS01XUlB6SzVXVDRHV0puX3FOT0E?oc=5"
 },
 {
  "as_of": "2026-07-25",
  "outbreak": true,
  "metric": "total_cases",
  "count_type": "cumulative",
  "value": 3000,
  "geography": "national_drc",
  "date": "2026-07-25",
  "source": "RFI English",
  "url": "2026-07-25T14:21:03#10195feee7b8"
 },
 {
  "metric": "deaths",
  "value": 1300,
  "geography": "national_drc",
  "outbreak": true,
  "as_of": "2026-07-25",
  "count_type": "cumulative",
  "date": "2026-07-25",
  "source": "RFI English",
  "url": "2026-07-25T14:21:03#10195feee7b8"
 },
 {
  "outbreak": true,
  "geography": "national_drc",
  "metric": "confirmed_cases",
  "value": 2267,
  "count_type": "cumulative",
  "as_of": "2026-07-19",
  "date": "2026-07-19",
  "source": "Google News - DR Congo (en)",
  "url": "2026-07-19T11:47:12#7020763edecd"
 },
 {
  "as_of": null,
  "outbreak": true,
  "metric": "total_cases",
  "value": 3000,
  "geography": "national_drc",
  "count_type": "cumulative",
  "date": "2026-07-25",
  "source": "Google News - DR Congo (en)",
  "url": "https://news.google.com/rss/articles/CBMigAFBVV95cUxPUVpsbm1Gd3pWVFRTZjhNRWtXN2Z3d01kMzBwUzVnUE1kcmtjVjlKdkRBckpPV2t3RVl4OVA2a2IwRkRDeDJsZVpNTkl2RVRRYXJidXd2X2FzalRoVjVGNFI1ZFR4b1JCdWVTTWRSUG5ZUWY1Mjl6Z2k2aF8taFE5dg?oc=5"
 },
 {
  "as_of": "2026-07-18",
  "outbreak": true,
  "metric": "total_cases",
  "value": 2344,
  "geography": "national_drc",
  "count_type": "cumulative",
  "date": "2026-07-21",
  "source": "Politico.cd",
  "url": "https://beto.cd/ebola-rdc-ancrage-communautaire-riposte-mefiance/"
 },
 {
  "as_of": "2026-07-18",
  "outbreak": true,
  "metric": "deaths",
  "value": 930,
  "geography": "national_drc",
  "count_type": "cumulative",
  "date": "2026-07-21",
  "source": "Politico.cd",
  "url": "https://beto.cd/ebola-rdc-ancrage-communautaire-riposte-mefiance/"
 },
 {
  "as_of": "2026-08-02",
  "outbreak": true,
  "metric": "confirmed_cases",
  "value": 3802,
  "geography": "national_drc",
  "count_type": "cumulative",
  "date": "2026-08-04",
  "source": "Politico.cd",
  "url": "https://beto.cd/ebola-rdc-3802-cas-1707-deces-2-aout-lubero-51e-zone/"
 },
 {
  "as_of": "2026-08-02",
  "outbreak": true,
  "metric": "deaths",
  "value": 1707,
  "geography": "national_drc",
  "count_type": "cumulative",
  "date": "2026-08-04",
  "source": "Politico.cd",
  "url": "https://beto.cd/ebola-rdc-3802-cas-1707-deces-2-aout-lubero-51e-zone/"
 },
 {
  "as_of": null,
  "outbreak": true,
  "metric": "confirmed_cases",
  "value": 400,
  "geography": "subnational",
  "count_type": "cumulative",
  "date": "2026-08-04",
  "source": "Politico.cd",
  "url": "https://beto.cd/ebola-rdc-3802-cas-1707-deces-2-aout-lubero-51e-zone/"
 },
 {
  "as_of": "2026-07-09",
  "outbreak": true,
  "metric": "deaths",
  "value": 600,
  "geography": "national_drc",
  "count_type": "cumulative",
  "date": "2026-07-09",
  "source": "Google News - DR Congo (en)",
  "url": "https://news.google.com/rss/articles/CBMioAFBVV95cUxNWjNrbEJzZjFFSDZfanZqamlGVEVYUnBpU1FJakprdlJIT3FPaHdUdXNtRnlQVWE0RDVmRUZSWUZtS0hNQVBwUXA3bDNfMzlpanB2bTlhUTQtN3MwZXg3ZTF1RkxSOVZjUGRybWR1M1VyVDN5Nm9vYXRFNlBDa3ZOYVlQMFNHZDJnR0tOWmhkYkV6T3h4YzV1MlAzcGNoNXg0?oc=5"
 },
 {
  "as_of": null,
  "outbreak": true,
  "metric": "deaths",
  "value": 500,
  "geography": "national_drc",
  "count_type": "cumulative",
  "date": "2026-07-06",
  "source": "Google News - RDC (fr)",
  "url": "https://news.google.com/rss/articles/CBMinwFBVV95cUxOem1oSExoLThTOFJkTG80dEhJMVFhRTVJRWttdXJKUjZHYURnNkZneE82Z25iMTVicEdmemdwOGdsQ2dSUUZYcDFUZm82cDZLek10eFJGUzRtb3B5cDlCaXM4SnM3cDFXUG4xRzFZcFlGOFk4M1ItSFVkVFltdWtIaEtEZ28wNURwMXZlcmpfemJPaGFyc3ZiN01qWWRCUGc?oc=5"
 },
 {
  "value": 5021,
  "outbreak": true,
  "metric": "total_cases",
  "geography": "national_drc",
  "as_of": null,
  "count_type": "cumulative",
  "date": "2026-08-19",
  "source": "NPR World",
  "url": "https://www.npr.org/2026/08/19/g-s1-139164/congo-ebola-outbreak"
 },
 {
  "outbreak": true,
  "geography": "national_drc",
  "as_of": null,
  "metric": "deaths",
  "count_type": "cumulative",
  "value": 2378,
  "date": "2026-08-19",
  "source": "NPR World",
  "url": "https://www.npr.org/2026/08/19/g-s1-139164/congo-ebola-outbreak"
 },
 {
  "value": 1000,
  "geography": "national_drc",
  "metric": "deaths",
  "as_of": null,
  "outbreak": true,
  "count_type": "cumulative",
  "date": "2026-07-23",
  "source": "Google News - RDC (fr)",
  "url": "2026-07-23T17:36:29#43bd82721779"
 },
 {
  "as_of": null,
  "outbreak": true,
  "metric": "deaths",
  "value": 400,
  "geography": "national_drc",
  "count_type": "cumulative",
  "date": "2026-07-02",
  "source": "Google News - DR Congo (en)",
  "url": "https://news.google.com/rss/articles/CBMirAFBVV95cUxPbjZQUXVtR25mZEtRX1NQeUNIOTk3T3FWZ29UZWYxVGVBNDRwZjJiclBuVzF1a0c4SnNlR3gxaC03TmZ3bXdzV3ptUF96UEtLLW9FR3BvTjdPWF9fV25NanhLU3M4WDFLZHBWVVV6VkNEY1hkaGJORnFHTkVncS1SVVhpRUVDdExCUk5GNTBwX0RoM3FnRXM0SmlLbU5RSkNKaXF2enZRY0NYSFp4?oc=5"
 },
 {
  "as_of": "2026-07-20",
  "outbreak": true,
  "metric": "deaths",
  "value": 900,
  "geography": "national_drc",
  "count_type": "cumulative",
  "date": "2026-07-20",
  "source": "Google News - DR Congo (en)",
  "url": "https://news.google.com/rss/articles/CBMiiAFBVV95cUxQSGRGUGp4M2hSeGx3NWpZcmZpdUZaUzFjVXg1dGMtRGRRSUF2WHBWcU1iMUVtTS14eG1fd25vODVka180eTZYQ2tVVXlBTzlwdHVfVE1vYzVBWldrRFQ0TDR6RDJUVnpIV3dZdTQ5ZFRHS1VwR0ZQeVpwQlN1eXFodlV5SG04ZFpB?oc=5"
 },
 {
  "as_of": null,
  "outbreak": true,
  "metric": "deaths",
  "value": 1000,
  "geography": "cross_border_total",
  "count_type": "cumulative",
  "date": "2026-07-22",
  "source": "Google News - RDC (fr)",
  "url": "https://news.google.com/rss/articles/CBMiswFBVV95cUxPTEc2Q1ZwNjBxcGlFZUtzUkVPb2s1ckJjNkk2ZVljbTRSSUpJbG9udlduazlybWFsaTRQOEFmRWZlOVFNdjZReS15eWI0UXh1T25pYlFfUk9IRkJkanNhNVpQVFQzX2RUUUt4TnJRb3pZcTA5RzJHYkYwSnZOM3N5TzI1bW44VkFkSEh1LUxwTlNmNTRmb1VRYkRJQ0U0QzdmcDhnamlRbEZTYmdjaDFYUFpadw?oc=5"
 },
 {
  "metric": "total_cases",
  "outbreak": true,
  "count_type": "cumulative",
  "value": 2423,
  "geography": "national_drc",
  "as_of": "2026-07-21",
  "date": "2026-07-21",
  "source": "Politico.cd",
  "url": "2026-07-21T03:51:40#896794dec6bd"
 },
 {
  "outbreak": true,
  "geography": "national_drc",
  "as_of": "2026-07-21",
  "metric": "deaths",
  "count_type": "cumulative",
  "value": 967,
  "date": "2026-07-21",
  "source": "Politico.cd",
  "url": "2026-07-21T03:51:40#896794dec6bd"
 },
 {
  "as_of": null,
  "outbreak": true,
  "metric": "deaths",
  "value": 1500,
  "geography": "unclear",
  "count_type": "cumulative",
  "date": "2026-07-30",
  "source": "The Hindu",
  "url": "https://www.thehindu.com/news/international/ebola-congo-outbreak-death-toll-official-data/article71285616.ece"
 },
 {
  "geography": "cross_border_total",
  "value": 1030,
  "metric": "deaths",
  "count_type": "cumulative",
  "as_of": "2026-07-23",
  "outbreak": true,
  "date": "2026-07-23",
  "source": "AllAfrica DR Congo",
  "url": "2026-07-23T10:20:44#8149d90285b9"
 },
 {
  "count_type": "cumulative",
  "geography": "national_drc",
  "as_of": "2026-07-23",
  "outbreak": true,
  "value": 2530,
  "metric": "confirmed_cases",
  "date": "2026-07-23",
  "source": "AllAfrica DR Congo",
  "url": "2026-07-23T10:20:44#8149d90285b9"
 },
 {
  "as_of": null,
  "outbreak": true,
  "metric": "deaths",
  "value": 304,
  "geography": "national_drc",
  "count_type": "cumulative",
  "date": "2026-06-26",
  "source": "Google News - RDC (fr)",
  "url": "https://news.google.com/rss/articles/CBMiQEFVX3lxTE13YnZGWjFJMjlGS2x3WFE1WnVVOWo5OEhFbkY4LXpHUUM0N2gxVE1XNnRSQVNPMHdIOUcwWEdna18?oc=5"
 },
 {
  "as_of": "2026-07-28",
  "outbreak": true,
  "metric": "deaths",
  "geography": "national_drc",
  "count_type": "cumulative",
  "value": 1400,
  "date": "2026-07-28",
  "source": "Google News - DR Congo (en)",
  "url": "2026-07-28T14:58:00#af0c4c55522c"
 },
 {
  "as_of": null,
  "outbreak": true,
  "metric": "deaths",
  "value": 500,
  "geography": "national_drc",
  "count_type": "cumulative",
  "date": "2026-07-06",
  "source": "Jamaica Observer",
  "url": "https://www.jamaicaobserver.com/2026/07/06/500-dead-dr-congo-ebola-outbreak/"
 },
 {
  "as_of": null,
  "outbreak": true,
  "metric": "deaths",
  "value": 65,
  "geography": "national_drc",
  "count_type": "cumulative",
  "date": "2026-05-15",
  "source": "Euronews",
  "url": "http://www.euronews.com/health/2026/05/15/what-we-know-about-congos-new-ebola-outbreak"
 },
 {
  "as_of": null,
  "outbreak": true,
  "metric": "suspected_cases",
  "value": 246,
  "geography": "national_drc",
  "count_type": "cumulative",
  "date": "2026-05-15",
  "source": "Euronews",
  "url": "http://www.euronews.com/health/2026/05/15/what-we-know-about-congos-new-ebola-outbreak"
 },
 {
  "metric": "total_cases",
  "count_type": "cumulative",
  "geography": "national_drc",
  "as_of": "2026-07-27",
  "outbreak": true,
  "value": 3200,
  "date": "2026-07-27",
  "source": "Google News - DR Congo (en)",
  "url": "2026-07-27T15:36:46#6d0b9be698ee"
 },
 {
  "outbreak": true,
  "as_of": "2026-07-27",
  "count_type": "cumulative",
  "metric": "deaths",
  "value": 1405,
  "geography": "national_drc",
  "date": "2026-07-27",
  "source": "Google News - DR Congo (en)",
  "url": "2026-07-27T15:36:46#6d0b9be698ee"
 },
 {
  "value": 3200,
  "count_type": "cumulative",
  "as_of": "2026-07-27",
  "geography": "unclear",
  "metric": "total_cases",
  "outbreak": true,
  "date": "2026-07-27",
  "source": "Google News - DR Congo (en)",
  "url": "2026-07-27T09:16:00#a78c7d3b15bb"
 },
 {
  "as_of": null,
  "outbreak": true,
  "metric": "deaths",
  "value": 1000,
  "geography": "cross_border_total",
  "count_type": "cumulative",
  "date": "2026-07-22",
  "source": "Google News - DR Congo (en)",
  "url": "https://news.google.com/rss/articles/CBMilgFBVV95cUxOLUtkdk40c2pSeDExdDdqMF9ndkRKWVN4clQ5N2E3Sk8yUzlhT1piaG5zdU5vN0NCOGxVcW5ZaU1CbzBzMUNORWVfTjBkQW1hMExhcUpGZkhscy1HOWpwc3hid0E3RGY3ZUM2VlpGak5KNXJob2VFTEk0Mm92MFNJdXNzemxfSmVhTUtzaGNROUpQeGIzQlE?oc=5"
 },
 {
  "as_of": "2026-07-27",
  "outbreak": true,
  "metric": "total_cases",
  "value": 3200,
  "geography": "national_drc",
  "count_type": "cumulative",
  "date": "2026-07-27",
  "source": "Google News - DR Congo (en)",
  "url": "https://news.google.com/rss/articles/CBMiZ0FVX3lxTE1MZzduLWxUZzdKOG5PeE5hdjNnTnJQa3hFcnA5d2VFTlh4MlZ1UkJZZ185NnBEZnA3ZHlLeS11MHBqUVQydFp3UkRlVmFqWC1naXpqblI0MlI4aU82Smx3dmdTMFZpd0HSAVxBVV95cUxOOEZTMjVSQ2M2M29RclRmTFNTQUY0bmplQjZiSVY2R2ZSWjE3eTZvXzN4RnhWMWg0TXFFU1ZQWlpSS19hOV8xOTQ5S0g0NmJ1UlVyeTliZElTT1NNYg?oc=5"
 },
 {
  "as_of": "2026-07-27",
  "outbreak": true,
  "metric": "deaths",
  "value": 1405,
  "geography": "national_drc",
  "count_type": "cumulative",
  "date": "2026-07-27",
  "source": "Google News - DR Congo (en)",
  "url": "https://news.google.com/rss/articles/CBMiZ0FVX3lxTE1MZzduLWxUZzdKOG5PeE5hdjNnTnJQa3hFcnA5d2VFTlh4MlZ1UkJZZ185NnBEZnA3ZHlLeS11MHBqUVQydFp3UkRlVmFqWC1naXpqblI0MlI4aU82Smx3dmdTMFZpd0HSAVxBVV95cUxOOEZTMjVSQ2M2M29RclRmTFNTQUY0bmplQjZiSVY2R2ZSWjE3eTZvXzN4RnhWMWg0TXFFU1ZQWlpSS19hOV8xOTQ5S0g0NmJ1UlVyeTliZElTT1NNYg?oc=5"
 },
 {
  "as_of": null,
  "outbreak": true,
  "metric": "deaths",
  "value": 500,
  "geography": "national_drc",
  "count_type": "cumulative",
  "date": "2026-07-07",
  "source": "Google News - DR Congo (en)",
  "url": "https://news.google.com/rss/articles/CBMi2AFBVV95cUxNaTVZbEgwZW1PQUtNVEpkYWlYeEZGVUFaYWFZcUo3YlZGVEZRN2hOYzlWRXN1Y3l5REZVSzJvM2ZoN3JlYXZSb3JTZy1ZSHVCYUJCUkNzemlMUzVyMHNjS29hTGxkdGRPckF0VzY4Y2pRY09mOUJFa2RTUGlGTDFJR2hObTNXS1VFTzJtd0VKdFRCdzRqMWpqNmxuMVl2YWJjeU02Rzgtano5V1F6T0piSllqZTdONjB3TkxKWEdZNkQ2aXJRNnh1a2tIWWVUbjBNRnpFQlY2M2s?oc=5"
 },
 {
  "as_of": null,
  "outbreak": true,
  "metric": "deaths",
  "value": 1400,
  "geography": "unclear",
  "count_type": "cumulative",
  "date": "2026-07-27",
  "source": "Google News - DR Congo (en)",
  "url": "https://news.google.com/rss/articles/CBMijAFBVV95cUxPc0w0OGw0dlo5MlJUQ3RrRFJfdDVUU3BTLUNiTWxLWDJNdVRrbnBSNVpmRGNtd2MydjVmaWUwdllYZTYyVld6QTNlR0hLNVE0WExzSEtMc1lPa0U5V3lBRWhTem9rdF9XX0I5WVc1UUZUdHBGTV9nRjRjVjhqVkhOMGxJeTd5dGRxVHI3Xw?oc=5"
 },
 {
  "as_of": "2026-07-23",
  "outbreak": true,
  "metric": "deaths",
  "value": 1030,
  "geography": "cross_border_total",
  "count_type": "cumulative",
  "date": "2026-07-23",
  "source": "AllAfrica DR Congo",
  "url": "https://allafrica.com/stories/202607230224.html"
 },
 {
  "as_of": "2026-07-23",
  "outbreak": true,
  "metric": "confirmed_cases",
  "value": 2530,
  "geography": "national_drc",
  "count_type": "cumulative",
  "date": "2026-07-23",
  "source": "AllAfrica DR Congo",
  "url": "https://allafrica.com/stories/202607230224.html"
 },
 {
  "as_of": "2026-07-06",
  "outbreak": true,
  "metric": "deaths",
  "value": 506,
  "geography": "national_drc",
  "count_type": "cumulative",
  "date": "2026-07-06",
  "source": "Google News - DR Congo (en)",
  "url": "https://news.google.com/rss/articles/CBMiowFBVV95cUxOQzYtY1d3N3pLSTlOaTRxMW5ULUxqT0JOZm1ia0J3N1BZcVlFY0ZabXM1aW5yeFBuMGpyRHJDTEJJQ1lpUEdobFpwNXlwenp0TFB1Y292R0VrSWlQMTI3ajRwVmtIUWNGejBnYjFHbXlFaG1jaXc3NzM1V2dzbVA1N0IwMlBMMEp2SWxGek9fZ0VjWXN6dEhvb3hPbi13RjAzaFlF0gGoAUFVX3lxTE5PcHNVcFZZUGpKSGpnYmpwa2ZVb1RiVEFDX25tSjRUUV9vUWI3M1QzZTFFWGpDZk5RWm9Xd1o3NkNVUEhHMkM4R2dKRWNKOU5xTngyVEN3VjNwT3dJM21hSXlTUU5SSHl3M2hfWHpENDdLcWItSkI1ZWVqLV9QaHpJWXpKbF9sYVg2N0JkN2RMVE9IWTcyMGR3ZFZ4N2cyVDFuSXF3VDNRTg?oc=5"
 },
 {
  "as_of": "2026-07-06",
  "outbreak": true,
  "metric": "confirmed_cases",
  "value": 1561,
  "geography": "national_drc",
  "count_type": "cumulative",
  "date": "2026-07-06",
  "source": "Google News - DR Congo (en)",
  "url": "https://news.google.com/rss/articles/CBMiowFBVV95cUxOQzYtY1d3N3pLSTlOaTRxMW5ULUxqT0JOZm1ia0J3N1BZcVlFY0ZabXM1aW5yeFBuMGpyRHJDTEJJQ1lpUEdobFpwNXlwenp0TFB1Y292R0VrSWlQMTI3ajRwVmtIUWNGejBnYjFHbXlFaG1jaXc3NzM1V2dzbVA1N0IwMlBMMEp2SWxGek9fZ0VjWXN6dEhvb3hPbi13RjAzaFlF0gGoAUFVX3lxTE5PcHNVcFZZUGpKSGpnYmpwa2ZVb1RiVEFDX25tSjRUUV9vUWI3M1QzZTFFWGpDZk5RWm9Xd1o3NkNVUEhHMkM4R2dKRWNKOU5xTngyVEN3VjNwT3dJM21hSXlTUU5SSHl3M2hfWHpENDdLcWItSkI1ZWVqLV9QaHpJWXpKbF9sYVg2N0JkN2RMVE9IWTcyMGR3ZFZ4N2cyVDFuSXF3VDNRTg?oc=5"
 },
 {
  "as_of": "2026-07-09",
  "outbreak": true,
  "metric": "deaths",
  "value": 600,
  "geography": "national_drc",
  "count_type": "cumulative",
  "date": "2026-07-09",
  "source": "Google News - DR Congo (en)",
  "url": "https://news.google.com/rss/articles/CBMic0FVX3lxTE1HNnJQMkh5eW5RZVlvWVRJNmtzb2Q4WHVtRWdkRlAxQ3JJODZmME0wR0xTb1RsWHA2ZGk1dDlGYXRTRGlVVXhUeTFSVUVnYS0yUkNkby1PM1JFTGpxLUNSRHloVHc4LUFiOTJNaGVzbWY4UFU?oc=5"
 },
 {
  "as_of": null,
  "outbreak": true,
  "metric": "deaths",
  "value": 131,
  "geography": "national_drc",
  "count_type": "cumulative",
  "date": "2026-05-19",
  "source": "CNA Singapore",
  "url": "https://www.channelnewsasia.com/world/ebola-outbreak-who-chief-concerned-scale-speed-drc-6129836"
 },
 {
  "as_of": null,
  "outbreak": true,
  "metric": "suspected_cases",
  "value": 513,
  "geography": "national_drc",
  "count_type": "cumulative",
  "date": "2026-05-19",
  "source": "CNA Singapore",
  "url": "https://www.channelnewsasia.com/world/ebola-outbreak-who-chief-concerned-scale-speed-drc-6129836"
 },
 {
  "outbreak": true,
  "value": 1300,
  "as_of": "2026-07-27",
  "metric": "deaths",
  "count_type": "cumulative",
  "geography": "national_drc",
  "date": "2026-07-27",
  "source": "Google News - RDC (fr)",
  "url": "2026-07-27T04:37:46#08289cb2eea0"
 },
 {
  "as_of": "2026-07-27",
  "metric": "total_cases",
  "outbreak": true,
  "count_type": "cumulative",
  "geography": "national_drc",
  "value": 3000,
  "date": "2026-07-27",
  "source": "Google News - RDC (fr)",
  "url": "2026-07-27T04:37:46#08289cb2eea0"
 },
 {
  "metric": "total_cases",
  "count_type": "cumulative",
  "geography": "national_drc",
  "value": 3000,
  "outbreak": true,
  "as_of": "2026-07-27",
  "date": "2026-07-27",
  "source": "Google News - DR Congo (en)",
  "url": "2026-07-27T01:43:31#6f0d383e1d77"
 },
 {
  "as_of": "2026-07-23",
  "outbreak": true,
  "metric": "deaths",
  "value": 1000,
  "geography": "national_drc",
  "count_type": "cumulative",
  "date": "2026-07-23",
  "source": "NPR World",
  "url": "https://www.npr.org/2026/07/23/nx-s1-5902980/ebola-congo-outbreak-deaths"
 },
 {
  "metric": "total_cases",
  "as_of": null,
  "value": 3000,
  "count_type": "cumulative",
  "outbreak": true,
  "geography": "national_drc",
  "date": "2026-07-27",
  "source": "Google News - DR Congo (en)",
  "url": "2026-07-27T04:40:53#291bfa66395d"
 },
 {
  "value": 1000,
  "metric": "deaths",
  "geography": "national_drc",
  "as_of": null,
  "outbreak": true,
  "count_type": "cumulative",
  "date": "2026-07-27",
  "source": "Google News - DR Congo (en)",
  "url": "2026-07-27T04:40:53#291bfa66395d"
 },
 {
  "count_type": "cumulative",
  "value": 3200,
  "as_of": "2026-07-27",
  "metric": "confirmed_cases",
  "geography": "national_drc",
  "outbreak": true,
  "date": "2026-07-27",
  "source": "Google News - DR Congo (en)",
  "url": "2026-07-27T06:58:21#90566c1dbdd0"
 },
 {
  "as_of": "2026-07-27",
  "geography": "national_drc",
  "count_type": "cumulative",
  "outbreak": true,
  "value": 1405,
  "metric": "deaths",
  "date": "2026-07-27",
  "source": "Google News - DR Congo (en)",
  "url": "2026-07-27T06:58:21#90566c1dbdd0"
 },
 {
  "as_of": null,
  "outbreak": true,
  "metric": "deaths",
  "value": 600,
  "geography": "national_drc",
  "count_type": "cumulative",
  "date": "2026-07-09",
  "source": "Google News - RDC (fr)",
  "url": "https://news.google.com/rss/articles/CBMirAFBVV95cUxPODFXbk5LcnAyWFVLbDByYldIelRDaXdlbURGUk1zYUhTUHhUOUlqMlFVLTFRSDlzSXlLUGlIalBXdWZuSTBIVlZ6VHBpbHBPaV9xLUxKZ3hfTVkycnU4V2tVZWVMaW5jdTJQUlNlTElOVWpqU2FJSzJveVdBWkdFQUVuS3lXenVJcXZ4dDVMTHctSnl1LXZhazd1T2ZUY3ZUUVliWnZxYU1DZzh40gGyAUFVX3lxTE96SlhiakNOOTY5cGg0Z1FBcXhNMEF1OFBuRHA2el9GU3NtX0RBZU9fOTVtVlJYeWxGSHItTk4xaEVqcmdGQWs4cnFJUmdZSmZlODNvSXEtQUo3eE1aWmF6RU82ZU83dDluQmdBNGNFei1fYlhISkpBZEc0S0tGdVFPU0VhN1h1VmdtRGVRUkFyVnBaa3FiS3pYVVNhYkF3aHE2MUVJYTV6dmZBZVhPWHMxYmc?oc=5"
 },
 {
  "as_of": "2026-08-02",
  "outbreak": true,
  "metric": "deaths",
  "value": 1621,
  "geography": "national_drc",
  "count_type": "cumulative",
  "date": "2026-08-02",
  "source": "Google News - RDC (fr)",
  "url": "https://news.google.com/rss/articles/CBMimgFBVV95cUxQSDltaUMtdGg4c0cyTVZZWU5KWTVWaVFkbjhZSG1hNU95Q1FGb1ZjMzRHSnIydnVSb1ZCQnJKRlVaX3lEa0d5TmpVdWZQSDg1VTNnNDlJZUUyeExtWG11Wk1aMFNOSTgxUFZIUUVibU0tX3Q1QVE4Z3dCWWstNUVOOEtnc0xla09CclFaU1M5ZGhEUjU1dHRfcGNB?oc=5"
 },
 {
  "as_of": "2026-08-02",
  "outbreak": true,
  "metric": "recovered",
  "value": 666,
  "geography": "national_drc",
  "count_type": "cumulative",
  "date": "2026-08-02",
  "source": "Google News - RDC (fr)",
  "url": "https://news.google.com/rss/articles/CBMimgFBVV95cUxQSDltaUMtdGg4c0cyTVZZWU5KWTVWaVFkbjhZSG1hNU95Q1FGb1ZjMzRHSnIydnVSb1ZCQnJKRlVaX3lEa0d5TmpVdWZQSDg1VTNnNDlJZUUyeExtWG11Wk1aMFNOSTgxUFZIUUVibU0tX3Q1QVE4Z3dCWWstNUVOOEtnc0xla09CclFaU1M5ZGhEUjU1dHRfcGNB?oc=5"
 },
 {
  "as_of": null,
  "outbreak": true,
  "metric": "suspected_cases",
  "value": 250,
  "geography": "cross_border_total",
  "count_type": "cumulative",
  "date": "2026-06-01",
  "source": "ABC Australia",
  "url": "https://www.abc.net.au/news/2026-06-02/ebola-vaccine-amid-outbreak-in-democratic-republic-of-congo/106748244"
 },
 {
  "as_of": null,
  "outbreak": true,
  "metric": "total_cases",
  "value": 1100,
  "geography": "cross_border_total",
  "count_type": "cumulative",
  "date": "2026-06-01",
  "source": "ABC Australia",
  "url": "https://www.abc.net.au/news/2026-06-02/ebola-vaccine-amid-outbreak-in-democratic-republic-of-congo/106748244"
 },
 {
  "as_of": null,
  "outbreak": true,
  "metric": "total_cases",
  "value": 1300,
  "geography": "national_drc",
  "count_type": "cumulative",
  "date": "2026-07-01",
  "source": "Google News - RDC (fr)",
  "url": "https://news.google.com/rss/articles/CBMimwFBVV95cUxOYjlqQXo3OEZUMDNTb1hIU0g2aHJ4dl82a3ZFYV84R2cyc1VEeDAyX3lOcnRpQ1VPRGVjbW9yanotYTZLd3dOUXg5ZDhUa1VwUThxdVAtS29vU1o3S0F3OEl5aFFlOEJUa0lickxmeThsQWY2cG1WRTBaTEk0Vkh4ZGt3VmNTa3BpXzRKYjFFTTItYWFaVUVaUTZvMA?oc=5"
 },
 {
  "as_of": null,
  "outbreak": true,
  "metric": "deaths",
  "value": 400,
  "geography": "national_drc",
  "count_type": "cumulative",
  "date": "2026-07-01",
  "source": "Google News - RDC (fr)",
  "url": "https://news.google.com/rss/articles/CBMimwFBVV95cUxOYjlqQXo3OEZUMDNTb1hIU0g2aHJ4dl82a3ZFYV84R2cyc1VEeDAyX3lOcnRpQ1VPRGVjbW9yanotYTZLd3dOUXg5ZDhUa1VwUThxdVAtS29vU1o3S0F3OEl5aFFlOEJUa0lickxmeThsQWY2cG1WRTBaTEk0Vkh4ZGt3VmNTa3BpXzRKYjFFTTItYWFaVUVaUTZvMA?oc=5"
 },
 {
  "as_of": null,
  "outbreak": true,
  "metric": "deaths",
  "value": 500,
  "geography": "national_drc",
  "count_type": "cumulative",
  "date": "2026-07-06",
  "source": "Google News - RDC (fr)",
  "url": "https://news.google.com/rss/articles/CBMifEFVX3lxTE1ybmhaZnZGWEYzTUJuYXpHbnJLVERCRUVxVUNXN1kycjJSR0U3ellqVG9ieXdzaFFOUWtQd1RTd2N0bkZMdDZPV1g0bVNXaEJFUGxqZ0NZaGR1bUNxSFVlT1gydWJpVmJlZC15RHNzaHBMVHAzcVFqMjhURE0?oc=5"
 },
 {
  "as_of": "2026-05-19",
  "outbreak": true,
  "metric": "deaths",
  "value": 131,
  "geography": "national_drc",
  "count_type": "cumulative",
  "date": "2026-05-19",
  "source": "Le Monde",
  "url": "https://www.lemonde.fr/international/article/2026/05/19/ebola-131-morts-et-513-cas-suspects-recenses-en-rdc-l-allemagne-va-accueillir-et-soigner-un-patient-americain_6691452_3210.html"
 },
 {
  "as_of": "2026-05-19",
  "outbreak": true,
  "metric": "suspected_cases",
  "value": 513,
  "geography": "national_drc",
  "count_type": "cumulative",
  "date": "2026-05-19",
  "source": "Le Monde",
  "url": "https://www.lemonde.fr/international/article/2026/05/19/ebola-131-morts-et-513-cas-suspects-recenses-en-rdc-l-allemagne-va-accueillir-et-soigner-un-patient-americain_6691452_3210.html"
 },
 {
  "value": 1000,
  "geography": "cross_border_total",
  "outbreak": true,
  "count_type": "cumulative",
  "metric": "deaths",
  "as_of": null,
  "date": "2026-07-22",
  "source": "Google News - RDC (fr)",
  "url": "2026-07-22T11:56:16#8af38468e820"
 },
 {
  "value": 3000,
  "outbreak": true,
  "geography": "national_drc",
  "count_type": "cumulative",
  "metric": "total_cases",
  "as_of": "2026-07-26",
  "date": "2026-07-26",
  "source": "Google News - DR Congo (en)",
  "url": "2026-07-26T05:03:09#fae61cb6124f"
 },
 {
  "as_of": "2026-05-25",
  "outbreak": true,
  "metric": "total_cases",
  "value": 7,
  "geography": "national_uganda",
  "count_type": "cumulative",
  "date": "2026-05-25",
  "source": "Times of India",
  "url": "https://timesofindia.indiatimes.com/world/rest-of-world/uganda-detects-two-new-ebola-cases-in-kampala-health-facility-total-cases-rise-to-7/articleshow/131306445.cms"
 },
 {
  "as_of": "2026-05-25",
  "outbreak": true,
  "metric": "total_cases",
  "value": 2,
  "geography": "subnational",
  "count_type": "new",
  "date": "2026-05-25",
  "source": "Times of India",
  "url": "https://timesofindia.indiatimes.com/world/rest-of-world/uganda-detects-two-new-ebola-cases-in-kampala-health-facility-total-cases-rise-to-7/articleshow/131306445.cms"
 },
 {
  "as_of": "2026-05-25",
  "outbreak": true,
  "metric": "health_worker_cases",
  "value": 2,
  "geography": "subnational",
  "count_type": "new",
  "date": "2026-05-25",
  "source": "Times of India",
  "url": "https://timesofindia.indiatimes.com/world/rest-of-world/uganda-detects-two-new-ebola-cases-in-kampala-health-facility-total-cases-rise-to-7/articleshow/131306445.cms"
 },
 {
  "as_of": null,
  "outbreak": true,
  "metric": "total_cases",
  "value": 3,
  "geography": "national_uganda",
  "count_type": "new",
  "date": "2026-05-25",
  "source": "Times of India",
  "url": "https://timesofindia.indiatimes.com/world/rest-of-world/uganda-detects-two-new-ebola-cases-in-kampala-health-facility-total-cases-rise-to-7/articleshow/131306445.cms"
 },
 {
  "as_of": "2026-08-07",
  "outbreak": true,
  "value": 4000,
  "count_type": "cumulative",
  "geography": "national_drc",
  "metric": "total_cases",
  "date": "2026-08-07",
  "source": "Google News - DR Congo (en)",
  "url": "https://news.google.com/rss/articles/CBMiigFBVV95cUxQU1k2eVZ3dUdCU0EtNTc2LTFZb1ZTd29tR1JYajBSMWpMSWhvWDhCWHpoY21ESlRmMTZ2YUdiVnFjLU1mRElCTXhQVmFkOGFQNnBXN1lFcFdxUGQ2bV9MZ2VfS1dYYmQxUVRCbzFvZ1RzMW1OSEtsSWc0VUZRXzNSWFF5Q0FMTXpxYXc?oc=5"
 },
 {
  "count_type": "cumulative",
  "as_of": "2026-08-05",
  "geography": "national_drc",
  "metric": "confirmed_cases",
  "value": 3802,
  "outbreak": true,
  "date": "2026-08-05",
  "source": "Google News - RDC (fr)",
  "url": "https://news.google.com/rss/articles/CBMidkFVX3lxTFBTQ2dwWWpDUS1nVk1HeEZpYTAwSFdqNzhaR3BCVHNOMUE4OGFidEloR21BZ1RUZFFTd2JDeTJKdUctZ2gzNFI3NmtHREktSVBZTmNfLVU0eUZacnNwc3NyR0pKcDhScGxXdzRsMjYxeFhWak10RXc?oc=5"
 },
 {
  "metric": "deaths",
  "as_of": "2026-08-05",
  "value": 1717,
  "outbreak": true,
  "count_type": "cumulative",
  "geography": "national_drc",
  "date": "2026-08-05",
  "source": "Google News - RDC (fr)",
  "url": "https://news.google.com/rss/articles/CBMidkFVX3lxTFBTQ2dwWWpDUS1nVk1HeEZpYTAwSFdqNzhaR3BCVHNOMUE4OGFidEloR21BZ1RUZFFTd2JDeTJKdUctZ2gzNFI3NmtHREktSVBZTmNfLVU0eUZacnNwc3NyR0pKcDhScGxXdzRsMjYxeFhWak10RXc?oc=5"
 },
 {
  "as_of": null,
  "outbreak": true,
  "count_type": "cumulative",
  "metric": "total_cases",
  "geography": "national_drc",
  "value": 5000,
  "date": "2026-08-19",
  "source": "Google News - RDC (fr)",
  "url": "https://news.google.com/rss/articles/CBMi2gFBVV95cUxNMFRjSmZtcTMtUnlvQ2g3X1dmZy1wWkg5MmU3QjdYU0lYMHBiM3FzMndMS3g0WDdTdlBuQXpzSXBnTlVfQmZ3WFBUa0VkNTlCVU1EMFJwVWl2SkZGbV9OZE9nVUpWQTkweTlFd1B5b2o5dGU1SHpVR0psQndITmN4dUpBRlQ1U1JrSVFVQ0hIM2RvWFBGQjdpWlZKa2UybXBmZDFZb3VTWGZNZTl1dUJWV01menBPbG9GUmxrZ2NEZjFVVm1xd1oyQUl6NkNVajd0YlRVNXJOLWxVZw?oc=5"
 },
 {
  "value": 2300,
  "geography": "national_drc",
  "as_of": null,
  "outbreak": true,
  "metric": "deaths",
  "count_type": "cumulative",
  "date": "2026-08-19",
  "source": "Google News - RDC (fr)",
  "url": "https://news.google.com/rss/articles/CBMi2gFBVV95cUxNMFRjSmZtcTMtUnlvQ2g3X1dmZy1wWkg5MmU3QjdYU0lYMHBiM3FzMndMS3g0WDdTdlBuQXpzSXBnTlVfQmZ3WFBUa0VkNTlCVU1EMFJwVWl2SkZGbV9OZE9nVUpWQTkweTlFd1B5b2o5dGU1SHpVR0psQndITmN4dUpBRlQ1U1JrSVFVQ0hIM2RvWFBGQjdpWlZKa2UybXBmZDFZb3VTWGZNZTl1dUJWV01menBPbG9GUmxrZ2NEZjFVVm1xd1oyQUl6NkNVajd0YlRVNXJOLWxVZw?oc=5"
 },
 {
  "as_of": "2026-07-09",
  "outbreak": true,
  "metric": "total_cases",
  "value": 1830,
  "geography": "national_drc",
  "count_type": "cumulative",
  "date": "2026-07-11",
  "source": "Politico.cd",
  "url": "https://beto.cd/ebola-rdc-bilan-1830-cas-648-deces-9-juillet/"
 },
 {
  "as_of": "2026-07-09",
  "outbreak": true,
  "metric": "deaths",
  "value": 648,
  "geography": "national_drc",
  "count_type": "cumulative",
  "date": "2026-07-11",
  "source": "Politico.cd",
  "url": "https://beto.cd/ebola-rdc-bilan-1830-cas-648-deces-9-juillet/"
 },
 {
  "count_type": "cumulative",
  "outbreak": true,
  "geography": "cross_border_total",
  "value": 1000,
  "metric": "deaths",
  "as_of": "2026-07-23",
  "date": "2026-07-23",
  "source": "Google News - RDC (fr)",
  "url": "2026-07-23T18:40:16#10707d0e7761"
 },
 {
  "as_of": null,
  "outbreak": true,
  "metric": "total_cases",
  "value": 2000,
  "geography": "national_drc",
  "count_type": "cumulative",
  "date": "2026-07-15",
  "source": "Google News - DR Congo (en)",
  "url": "https://news.google.com/rss/articles/CBMif0FVX3lxTE5Id05ZSXo1ZExZVUswbzN4b1oxck5XenBQY0w0WnprUnlvYTk2eEMyMUZlMU9JSEtua1pUSWcxNy1JSW5DZUVhUXc5eDBZOTI5NEF1cFVsSExNam01SG9McmNOUmFqb1BMenVhTGctd2NyeGlydkd6OUhSNG5zdDjSAYQBQVVfeXFMUHptLTJoLS02NUNCRWpEWXBiSXNNeWcyVUNGTGlBakRNaDQyMnR1NldkZGVjdnRGcVI0SkxodG9lcjdEVENQazhieEZoY3lCYV9iRmU2c2w4Q09tMXNMMkJTanJ5OHJVcGRZOEtnSEtwbU1JZmxjNmNUNE1MeWNuVWNHRXV5?oc=5"
 },
 {
  "as_of": "2026-05-16",
  "outbreak": true,
  "metric": "suspected_cases",
  "value": 246,
  "geography": "subnational",
  "count_type": "cumulative",
  "date": "2026-05-17",
  "source": "The Hindu",
  "url": "https://www.thehindu.com/news/international/who-declares-ebola-outbreak-in-congo-uganda-a-global-public-health-emergency/article70989497.ece"
 },
 {
  "count_type": "cumulative",
  "value": 1300,
  "as_of": "2026-07-25",
  "outbreak": true,
  "geography": "national_drc",
  "metric": "deaths",
  "date": "2026-07-25",
  "source": "TASS English",
  "url": "2026-07-25T15:13:58#5ed22f4e4dfe"
 },
 {
  "count_type": "cumulative",
  "metric": "total_cases",
  "value": 2973,
  "geography": "national_drc",
  "outbreak": true,
  "as_of": "2026-07-25",
  "date": "2026-07-25",
  "source": "TASS English",
  "url": "2026-07-25T15:13:58#5ed22f4e4dfe"
 },
 {
  "value": 2100,
  "count_type": "cumulative",
  "geography": "national_drc",
  "metric": "confirmed_cases",
  "as_of": "2026-07-17",
  "outbreak": true,
  "date": "2026-07-17",
  "source": "Google News - Kivu/M23 (fr)",
  "url": "2026-07-17T11:23:42#1f03df5f206c"
 },
 {
  "as_of": "2026-07-29",
  "outbreak": true,
  "metric": "total_cases",
  "value": 3200,
  "geography": "national_drc",
  "count_type": "cumulative",
  "date": "2026-07-29",
  "source": "UN News",
  "url": "https://news.un.org/feed/view/en/story/2026/07/1168047"
 },
 {
  "outbreak": true,
  "as_of": "2026-07-22",
  "metric": "deaths",
  "value": 1000,
  "count_type": "cumulative",
  "geography": "cross_border_total",
  "date": "2026-07-22",
  "source": "Google News - RDC (fr)",
  "url": "2026-07-22T10:07:00#6e031d2340e1"
 },
 {
  "value": 5000,
  "geography": "national_drc",
  "as_of": null,
  "outbreak": true,
  "metric": "confirmed_cases",
  "count_type": "cumulative",
  "date": "2026-08-19",
  "source": "Google News - RDC (fr)",
  "url": "https://news.google.com/rss/articles/CBMimwFBVV95cUxQeDRzZDNpX19NN0ZvX2VIVWxJMmNyblJvRTRuZFBxazZzdmlXQzVqS0x4MDl3UVE1NEFES0ZRNEpNZXhEdGFJSldZVlNXTXJKVjdVblZKa3E2MDBpYUlndHBEemNGeXZYT0Fxb25fQkpxaFJKOV92eDBJeVBQNTJGZ1dOQUFUelZpUDlyZzNUOEJmQnpwbTdrcXR5aw?oc=5"
 },
 {
  "as_of": null,
  "outbreak": true,
  "metric": "deaths",
  "value": 300,
  "geography": "national_drc",
  "count_type": "cumulative",
  "date": "2026-06-26",
  "source": "Google News - RDC (fr)",
  "url": "https://news.google.com/rss/articles/CBMiuwFBVV95cUxPNTZEZ3hSbVg3SzlUTU5yUVlqVE5qUEtFTG1PUV9FbkVmTFQ2ZE1YbXRoWDdNMWkwTlN6T2l2dzlwRHh2ekVRWDNlcWxleGo1OEt3bkwxQ0F3MkEwNlJUZDQ5OVlXVk91UTY1NlYxZWhPSDJkSkhhcENsZXcxYnpjWUZmNlJnbFBsRXBDdjJwNVJfYW5IYk5ad3JxOTVDT1NPN1FmTllIRWwtTEd5ejVVQlZTZ0xYVUtPc2JF?oc=5"
 },
 {
  "geography": "national_drc",
  "count_type": "cumulative",
  "outbreak": true,
  "value": 3262,
  "as_of": "2026-07-28",
  "metric": "total_cases",
  "date": "2026-07-28",
  "source": "Google News - DR Congo (en)",
  "url": "2026-07-28T13:38:45#ac5510584d02"
 },
 {
  "as_of": null,
  "outbreak": true,
  "count_type": "cumulative",
  "metric": "deaths",
  "value": 1000,
  "geography": "national_drc",
  "date": "2026-07-23",
  "source": "Google News - RDC (fr)",
  "url": "2026-07-23T14:09:20#98e3ae079aa8"
 },
 {
  "as_of": null,
  "outbreak": true,
  "metric": "deaths",
  "value": 130,
  "geography": "unclear",
  "count_type": "cumulative",
  "date": "2026-05-19",
  "source": "Times of India",
  "url": "https://timesofindia.indiatimes.com/world/rest-of-world/ebola-outbreak-worries-who-over-scale-and-speed-what-to-know/articleshow/131195981.cms"
 },
 {
  "as_of": null,
  "outbreak": true,
  "metric": "suspected_cases",
  "value": 500,
  "geography": "unclear",
  "count_type": "cumulative",
  "date": "2026-05-19",
  "source": "Times of India",
  "url": "https://timesofindia.indiatimes.com/world/rest-of-world/ebola-outbreak-worries-who-over-scale-and-speed-what-to-know/articleshow/131195981.cms"
 },
 {
  "as_of": null,
  "outbreak": true,
  "metric": "confirmed_cases",
  "value": 3500,
  "geography": "national_drc",
  "count_type": "cumulative",
  "date": "2026-08-01",
  "source": "Google News - DR Congo (en)",
  "url": "https://news.google.com/rss/articles/CBMiZkFVX3lxTFBJcnd2alJUWVZWSkYzdkQzWkpSajJIR2JQLXR6QnAtNFUzRUl2bVhqcVVDQ3JMY1FSbmhGbTZxaXhxQUc1c0QyNTNEZWw5S2xaWVNTN19GazBtUGU2TG1EMDF6Q1RvQQ?oc=5"
 },
 {
  "value": 2400,
  "outbreak": true,
  "count_type": "cumulative",
  "geography": "national_drc",
  "metric": "total_cases",
  "as_of": "2026-07-21",
  "date": "2026-07-21",
  "source": "Google News - RDC (fr)",
  "url": "2026-07-21T02:53:00#ff51160fd9a6"
 },
 {
  "as_of": "2026-07-09",
  "outbreak": true,
  "metric": "deaths",
  "value": 600,
  "geography": "national_drc",
  "count_type": "cumulative",
  "date": "2026-07-09",
  "source": "Google News - DR Congo (en)",
  "url": "https://news.google.com/rss/articles/CBMipAFBVV95cUxNYUF6ZW1FcTd6UHRiaUMwNjRNaFpJd2ExMHRMTDNwdmJrT3VhVTJZY1ZHQUV4WkpaMmgwMkRsMWxVMkIxa05kX3BwdGhxT0xIdmdaMGpXdm1PSVNINDJfTTlVRWtUQzlSc2Vpc1ExQTBUTEFfLUl3UTV0R29zTkFWaS12dGtydFBPOUZDR2ZlRld1OTJZdlYxbDhXXzdSRnlIZzdfYw?oc=5"
 },
 {
  "as_of": "2026-07-06",
  "outbreak": true,
  "metric": "deaths",
  "value": 506,
  "geography": "national_drc",
  "count_type": "cumulative",
  "date": "2026-07-06",
  "source": "Google News - DR Congo (en)",
  "url": "https://news.google.com/rss/articles/CBMirwFBVV95cUxNVlNLYjZuQUpLcTEzWmQ5QkpPdlRHX1QxNE9NUjJwdk00ZUJKeElZcmEtN1RzbDIzUU5rSkFhX3B0MTZVdlMxRDNkUlNIYTkzcXY3NjdKeVBIWEM3V0pKNnljU21uLWZiVVNSd04tUG1za1BpNWJtbi0wYW15cEdaR1hSX3A0dmFnWDlnbVlOVmc4THMxTXdxaG5xNmtHcy0yeDFBY2MzOFdWZ2hfVEVz?oc=5"
 },
 {
  "as_of": "2026-07-06",
  "outbreak": true,
  "metric": "confirmed_cases",
  "value": 1561,
  "geography": "national_drc",
  "count_type": "cumulative",
  "date": "2026-07-06",
  "source": "Google News - DR Congo (en)",
  "url": "https://news.google.com/rss/articles/CBMirwFBVV95cUxNVlNLYjZuQUpLcTEzWmQ5QkpPdlRHX1QxNE9NUjJwdk00ZUJKeElZcmEtN1RzbDIzUU5rSkFhX3B0MTZVdlMxRDNkUlNIYTkzcXY3NjdKeVBIWEM3V0pKNnljU21uLWZiVVNSd04tUG1za1BpNWJtbi0wYW15cEdaR1hSX3A0dmFnWDlnbVlOVmc4THMxTXdxaG5xNmtHcy0yeDFBY2MzOFdWZ2hfVEVz?oc=5"
 },
 {
  "value": 1000,
  "metric": "deaths",
  "geography": "national_drc",
  "count_type": "cumulative",
  "as_of": "2026-07-23",
  "outbreak": true,
  "date": "2026-07-23",
  "source": "Google News - DR Congo (en)",
  "url": "2026-07-23T18:59:44#aa99f5513200"
 },
 {
  "as_of": null,
  "outbreak": true,
  "metric": "deaths",
  "value": 80,
  "geography": "unclear",
  "count_type": "cumulative",
  "date": "2026-05-17",
  "source": "South China Morning Post",
  "url": "https://www.scmp.com/news/world/africa/article/3353866/ebola-outbreak-dr-congo-uganda-declared-international-health-emergency?utm_source=rss_feed"
 },
 {
  "as_of": "2026-05-16",
  "outbreak": true,
  "metric": "deaths",
  "value": 88,
  "geography": "unclear",
  "count_type": "cumulative",
  "date": "2026-05-17",
  "source": "South China Morning Post",
  "url": "https://www.scmp.com/news/world/africa/article/3353866/ebola-outbreak-dr-congo-uganda-declared-international-health-emergency?utm_source=rss_feed"
 },
 {
  "as_of": "2026-05-16",
  "outbreak": true,
  "metric": "suspected_cases",
  "value": 336,
  "geography": "unclear",
  "count_type": "cumulative",
  "date": "2026-05-17",
  "source": "South China Morning Post",
  "url": "https://www.scmp.com/news/world/africa/article/3353866/ebola-outbreak-dr-congo-uganda-declared-international-health-emergency?utm_source=rss_feed"
 },
 {
  "as_of": null,
  "outbreak": true,
  "metric": "total_cases",
  "value": 3500,
  "geography": "national_drc",
  "count_type": "cumulative",
  "date": "2026-08-02",
  "source": "Google News - DR Congo (en)",
  "url": "https://news.google.com/rss/articles/CBMiU0FVX3lxTE5SejlyTWpfZHFEYXF4SGo2djktbFNFZWNOX3k4OGd1Q0JiM1RiYzV3SkhMMUFqLXpqR243VGE1enprMHNURHZhVFBLbHVkOERidTkw?oc=5"
 },
 {
  "as_of": null,
  "outbreak": true,
  "metric": "deaths",
  "value": 500,
  "geography": "national_drc",
  "count_type": "cumulative",
  "date": "2026-07-07",
  "source": "Google News - RDC (fr)",
  "url": "https://news.google.com/rss/articles/CBMioAFBVV95cUxPbG5QNGlFVEkxbUVnVXdIdmdyRHBNZ2d4Y0tzeXMzYUNhSUR1TlptcGJGcGhqZmpDVXdscnpmcTNVaGU2YVhHdXBacTN3ZUl0dzlwUG12Q0xvWGZldlNsdGxDWEtpdUVEcVNOWS1IaldrX2VJdmpic2sxZW9BdHY0cXRPUjRqVERaT3Jwd2VuNGVyTktTYWx0dU91SVp2WU1t?oc=5"
 },
 {
  "value": 81,
  "geography": "national_drc",
  "as_of": null,
  "outbreak": true,
  "metric": "confirmed_cases",
  "count_type": "unclear",
  "date": "2026-07-21",
  "source": "Politico.cd",
  "url": "2026-07-21T03:35:15#a8c1e2ab3012"
 },
 {
  "as_of": null,
  "geography": "subnational",
  "outbreak": true,
  "metric": "confirmed_cases",
  "count_type": "unclear",
  "value": 52,
  "date": "2026-07-21",
  "source": "Politico.cd",
  "url": "2026-07-21T03:35:15#a8c1e2ab3012"
 },
 {
  "as_of": null,
  "value": 80,
  "count_type": "unclear",
  "geography": "subnational",
  "metric": "confirmed_cases",
  "outbreak": true,
  "date": "2026-07-21",
  "source": "Politico.cd",
  "url": "2026-07-21T03:35:15#a8c1e2ab3012"
 },
 {
  "value": 2181,
  "geography": "national_drc",
  "as_of": "2026-07-18",
  "outbreak": true,
  "metric": "total_cases",
  "count_type": "cumulative",
  "date": "2026-07-18",
  "source": "Google News - RDC (fr)",
  "url": "2026-07-18T09:54:15#990cf728a951"
 },
 {
  "as_of": "2026-06-03",
  "outbreak": true,
  "metric": "confirmed_cases",
  "value": 344,
  "geography": "national_drc",
  "count_type": "cumulative",
  "date": "2026-06-03",
  "source": "Reuters Top News",
  "url": "https://news.google.com/rss/articles/CBMi0AFBVV95cUxPM1doQzdNQkUzMkRoeFFRSXJPUWRreldId2UzN090Y2JCMDViYjNMR2pELTZYU0F3bmNtX1pFWTRKUWR4NkZOLXpPN1ZhNHAzdThQWms3bEhTRnFUaWlZS18zSW9YZ1F4Zm0xRVZ5WFdTMnV3VEtGU2RpOFA1eGRmMjd1dGs1M3VWQ1FIXzJ0Rk9Dd3Vla2Nsel9hdk5lRm9aeWNfY0ZHbE90cFF0T1JnSkpxUmE4SjZNcmhIY2Z2Q3RGS0hZeTRNT2N1VG1XaUg5?oc=5"
 },
 {
  "as_of": "2026-05-21",
  "outbreak": true,
  "metric": "deaths",
  "value": 159,
  "geography": "national_drc",
  "count_type": "cumulative",
  "date": "2026-05-21",
  "source": "France24 French",
  "url": "https://www.france24.com/fr/%C3%A9missions/journal-de-l-afrique/20260521-la-r%C3%A9publique-d%C3%A9mocratique-du-congo-se-mobilise-pour-contenir-ebola"
 },
 {
  "as_of": "2026-05-21",
  "outbreak": true,
  "metric": "suspected_cases",
  "value": 626,
  "geography": "national_drc",
  "count_type": "cumulative",
  "date": "2026-05-21",
  "source": "France24 French",
  "url": "https://www.france24.com/fr/%C3%A9missions/journal-de-l-afrique/20260521-la-r%C3%A9publique-d%C3%A9mocratique-du-congo-se-mobilise-pour-contenir-ebola"
 },
 {
  "value": 4000,
  "count_type": "cumulative",
  "as_of": null,
  "metric": "confirmed_cases",
  "outbreak": true,
  "geography": "national_drc",
  "date": "2026-08-07",
  "source": "Google News - DR Congo (en)",
  "url": "https://news.google.com/rss/articles/CBMikgFBVV95cUxQeUotS2VuMVFQRVlvNER4Qkgzb3haaXdSRldjRzYxZm56aUNTd2VKRExYZW5vUUFYS0NlWlRGUU5DdTlJVmZHZFdNVHUxQk1LSXExb0Z2N1dVS0wxaWJsUU9WUmdaNTRxenRTSzM5cnlNc19mNGNJbEREcUNLb24wUC01VThYNW51ejlVeHpIYllVQQ?oc=5"
 },
 {
  "as_of": null,
  "outbreak": true,
  "metric": "deaths",
  "value": 260,
  "geography": "national_drc",
  "count_type": "cumulative",
  "date": "2026-06-24",
  "source": "BBC World",
  "url": "https://www.bbc.co.uk/news/articles/cj9gzr9rdjlo?at_medium=RSS&at_campaign=rss"
 },
 {
  "as_of": null,
  "outbreak": true,
  "metric": "total_cases",
  "value": 3200,
  "geography": "national_drc",
  "count_type": "cumulative",
  "date": "2026-07-27",
  "source": "Google News - DR Congo (en)",
  "url": "https://news.google.com/rss/articles/CBMingFBVV95cUxORjltejJEQnRseUxCcWh2UmVLNzBWOGpkZ2hBS0FwOGI5X053XzBjeWNNWFpuR1NyUXl4RHVDSklVMm9FV3JBbFhnYVRBT09JNkdDeVNLRXh2cFQxaHU1b2doYWZkNEtlalJDUElrZFRUN3RGQ05yRlpHZlM5dlp5U0U0MEFiMUdWRmVsNFhiMElPT29uYVNRQTNVUl9RUQ?oc=5"
 },
 {
  "as_of": null,
  "outbreak": true,
  "metric": "deaths",
  "value": 1405,
  "geography": "national_drc",
  "count_type": "cumulative",
  "date": "2026-07-27",
  "source": "Google News - DR Congo (en)",
  "url": "https://news.google.com/rss/articles/CBMingFBVV95cUxORjltejJEQnRseUxCcWh2UmVLNzBWOGpkZ2hBS0FwOGI5X053XzBjeWNNWFpuR1NyUXl4RHVDSklVMm9FV3JBbFhnYVRBT09JNkdDeVNLRXh2cFQxaHU1b2doYWZkNEtlalJDUElrZFRUN3RGQ05yRlpHZlM5dlp5U0U0MEFiMUdWRmVsNFhiMElPT29uYVNRQTNVUl9RUQ?oc=5"
 },
 {
  "as_of": "2026-07-30",
  "outbreak": true,
  "metric": "total_cases",
  "value": 3200,
```
