## Supplementary material for "Nowcasting outbreak case and death counts from open-source reporting A validation on the 2026 Ebola (Bundibugyo) outbreak in the Democratic Republic of the Congo": Reproducibility bundle: extracted figures, official series, and backtest code: extracted_epi_figures_live.json (part 2 of 2)

```
  "geography": "national_drc",
  "count_type": "cumulative",
  "date": "2026-07-30",
  "source": "Google News - DR Congo (en)",
  "url": "https://news.google.com/rss/articles/CBMi8gFBVV95cUxNeE4yMl90anNMOTZILXdfSlJ2aERvck42OEhRYW1WOFhYOU5lLTdrYi1WcHFUS0RfU3dIMFdzaGdIeHFyMGhJWm8zVHA4b1pfeWdOZ3RzVUZOMzlEdFFCNTBSNnFSU0ppZmJ6NGMtbENyX0RST1BkWFJtOVpQby1NQzFvb0UxdXpXX2tJMml3OVpsdWdwVVl1ei1oSEZ3dVlSdTRQSGIydmQ5U2ZrbGRMQWZtbFBONE1aOENDQzE0MmpEbnFjcVFQRGZnb1JUX3J6V1dNSmt5elQ4S0x2WWo5VElma1pGdDFhZkNjZkIyalFXQQ?oc=5"
 },
 {
  "as_of": "2026-05-17",
  "outbreak": true,
  "metric": "deaths",
  "value": 88,
  "geography": "national_drc",
  "count_type": "cumulative",
  "date": "2026-05-17",
  "source": "TASS English",
  "url": "https://tass.com/emergencies/2132007"
 },
 {
  "as_of": "2026-05-17",
  "outbreak": true,
  "metric": "suspected_cases",
  "value": 336,
  "geography": "national_drc",
  "count_type": "cumulative",
  "date": "2026-05-17",
  "source": "TASS English",
  "url": "https://tass.com/emergencies/2132007"
 },
 {
  "as_of": "2026-07-05",
  "outbreak": true,
  "metric": "confirmed_cases",
  "value": 1561,
  "geography": "national_drc",
  "count_type": "cumulative",
  "date": "2026-07-07",
  "source": "Radio Okapi",
  "url": "https://www.radiookapi.net/2026/07/07/emissions/parole-aux-auditeurs/ebola-patrick-muyaya-appelle-les-communautes-etre-en"
 },
 {
  "as_of": "2026-07-05",
  "outbreak": true,
  "metric": "deaths",
  "value": 506,
  "geography": "national_drc",
  "count_type": "cumulative",
  "date": "2026-07-07",
  "source": "Radio Okapi",
  "url": "https://www.radiookapi.net/2026/07/07/emissions/parole-aux-auditeurs/ebola-patrick-muyaya-appelle-les-communautes-etre-en"
 },
 {
  "as_of": "2026-07-05",
  "outbreak": true,
  "metric": "recovered",
  "value": 253,
  "geography": "national_drc",
  "count_type": "cumulative",
  "date": "2026-07-07",
  "source": "Radio Okapi",
  "url": "https://www.radiookapi.net/2026/07/07/emissions/parole-aux-auditeurs/ebola-patrick-muyaya-appelle-les-communautes-etre-en"
 },
 {
  "as_of": "2026-06-29",
  "outbreak": true,
  "metric": "confirmed_cases",
  "value": 300,
  "geography": "national_drc",
  "count_type": "cumulative",
  "date": "2026-06-29",
  "source": "Google News - RDC (fr)",
  "url": "https://news.google.com/rss/articles/CBMisgFBVV95cUxORlNEcEF4OXVBTExtZVZIMl85dEdwdXRra25BRksteURWX1hxSF9UQVpYMDNJdDhNX196UTZhaWkzRmV1T2xwWWtLTHdHb1REcW5uTmNCMVc3UVZmLWZpSGRjTWkxVWdGTFFtd3RHOTVjbEFqSmNrVFVzREkzbS1LX2drNHBXbFdqQzZuYlhNaEhLcjNfYjBlcmtWcFdjM01LUXdNdEVJY0FKRHk0RFB2Z3h30gGyAUFVX3lxTE5GU0RwQXg5dUFMTG1lVkgyXzl0R3B1dGtrbkFGSy15RFZfWHFIX1RBWlgwM0l0OE1fX3pRNmFpaTNGZXVPbHBZa0tMd0dvVERxbm5OY0IxVzdRVmYtZmlIZGNNaTFVZ0ZMUW13dEc5NWNsQWpKY2tUVXNESTNtLUtfZ2s0cFdsV2pDNm5iWE1oSEtyM19iMGVya1ZwV2MzTUtRd010RUljQUpEeTREUHZneHc?oc=5"
 },
 {
  "as_of": "2026-06-28",
  "outbreak": true,
  "metric": "total_cases",
  "value": 1307,
  "geography": "national_drc",
  "count_type": "cumulative",
  "date": "2026-06-29",
  "source": "Politico.cd",
  "url": "https://beto.cd/ebola-rdc-bilan-1307-cas-377-deces-28-juin-2026/"
 },
 {
  "as_of": "2026-06-28",
  "outbreak": true,
  "metric": "deaths",
  "value": 377,
  "geography": "national_drc",
  "count_type": "cumulative",
  "date": "2026-06-29",
  "source": "Politico.cd",
  "url": "https://beto.cd/ebola-rdc-bilan-1307-cas-377-deces-28-juin-2026/"
 },
 {
  "as_of": null,
  "outbreak": true,
  "metric": "deaths",
  "value": 1000,
  "geography": "national_drc",
  "count_type": "cumulative",
  "date": "2026-07-23",
  "source": "Google News - DR Congo (en)",
  "url": "https://news.google.com/rss/articles/CBMikgFBVV95cUxPTk9MNUxjaXE4LTItVGowdWxKd2hZTHE3NUF6eXJlbjgxajlYNngzaVAzb3lKNTNiUk5waG9qeFdkNVpLcHVXb0ZnbDJDeTNJSWN4djk4SGFwLTB1R0h3QlZZY3JuVEJOZWJyc3JmVGF3T0Jfc3lnbHpxRlF0S2FLMW1DOWkxQURwZlYtQWd3enhOUQ?oc=5"
 },
 {
  "as_of": null,
  "outbreak": true,
  "metric": "total_cases",
  "value": 3500,
  "geography": "national_drc",
  "count_type": "cumulative",
  "date": "2026-07-31",
  "source": "Google News - DR Congo (en)",
  "url": "https://news.google.com/rss/articles/CBMiT0FVX3lxTFBMTS1nUGc5enJzZzJpMWVYTXNFak5jM1FSb0N1VGhLTy1lT2NMSU5GLWs0elpEaHRQWjlkczQ4SVBkdVR0SXdub0ljSF9jaG8?oc=5"
 },
 {
  "metric": "deaths",
  "value": 1033,
  "geography": "national_drc",
  "count_type": "cumulative",
  "as_of": "2026-07-23",
  "outbreak": true,
  "date": "2026-07-23",
  "source": "Google News - DR Congo (en)",
  "url": "2026-07-23T08:51:56#26c1f096b927"
 },
 {
  "geography": "national_drc",
  "as_of": "2026-07-24",
  "outbreak": true,
  "metric": "confirmed_cases",
  "value": 3000,
  "count_type": "cumulative",
  "date": "2026-07-24",
  "source": "Bloomberg Industry",
  "url": "2026-07-24T10:19:38#7df2ac0e4c44"
 },
 {
  "metric": "deaths",
  "as_of": "2026-07-24",
  "count_type": "cumulative",
  "outbreak": true,
  "value": 1250,
  "geography": "national_drc",
  "date": "2026-07-24",
  "source": "Bloomberg Industry",
  "url": "2026-07-24T10:19:38#7df2ac0e4c44"
 },
 {
  "as_of": "2026-06-06",
  "outbreak": true,
  "metric": "deaths",
  "value": 86,
  "geography": "national_drc",
  "count_type": "cumulative",
  "date": "2026-06-06",
  "source": "TASS English",
  "url": "https://tass.com/emergencies/2143605"
 },
 {
  "as_of": "2026-06-06",
  "outbreak": true,
  "metric": "confirmed_cases",
  "value": 488,
  "geography": "national_drc",
  "count_type": "cumulative",
  "date": "2026-06-06",
  "source": "TASS English",
  "url": "https://tass.com/emergencies/2143605"
 },
 {
  "geography": "national_drc",
  "metric": "deaths",
  "value": 2000,
  "as_of": null,
  "outbreak": true,
  "count_type": "cumulative",
  "date": "2026-08-12",
  "source": "Google News - DR Congo (en)",
  "url": "https://news.google.com/rss/articles/CBMitwFBVV95cUxNRXFhUHRtSGFjTDBmaHRiTDBUSk9hcDhGWGhab29RdWwtVmlTRzBMM3M4R3k1VVdKeVRCay1kUUtDWFdKaXVZSE1EVXlrenJQZjVObzBfdGFoY18xQktYVW1HdEFSamxaQTk4ZXotNW9TWGo1WUxza2Q2cXJZc1dNZVFTd0tEbjRIcVpYVG9EQV9yWFJxSmRhbTZmLTVMakNWbFYtUk8ybW5CYV9zdkV6UngtSGtjSGfSAbwBQVVfeXFMTnNoS0V3aHJNR2dxSEl4STRZQS0tTmd3UDBiU2dQYlhTeWJSYWV4Uk93ZllMWW85OHZsRGwzWHE1dURySXhsb1pVdDEzSktGazgtSnhPQVptU2NXN2duVGFYRkU5QTc0ZEx6MXhDN2lHV09ncDR4TGV6VjM1ejZBVTF1RUFGNk0tcFFJUWlRSXJnUjQ4d2V5U1I5RDRSSWtobE1SX3ZsVHNBYml4STJsSlR1dDk1S2xId29yTkM?oc=5"
 },
 {
  "as_of": null,
  "geography": "national_drc",
  "count_type": "cumulative",
  "metric": "confirmed_cases",
  "value": 4000,
  "outbreak": true,
  "date": "2026-08-12",
  "source": "Google News - DR Congo (en)",
  "url": "https://news.google.com/rss/articles/CBMitwFBVV95cUxNRXFhUHRtSGFjTDBmaHRiTDBUSk9hcDhGWGhab29RdWwtVmlTRzBMM3M4R3k1VVdKeVRCay1kUUtDWFdKaXVZSE1EVXlrenJQZjVObzBfdGFoY18xQktYVW1HdEFSamxaQTk4ZXotNW9TWGo1WUxza2Q2cXJZc1dNZVFTd0tEbjRIcVpYVG9EQV9yWFJxSmRhbTZmLTVMakNWbFYtUk8ybW5CYV9zdkV6UngtSGtjSGfSAbwBQVVfeXFMTnNoS0V3aHJNR2dxSEl4STRZQS0tTmd3UDBiU2dQYlhTeWJSYWV4Uk93ZllMWW85OHZsRGwzWHE1dURySXhsb1pVdDEzSktGazgtSnhPQVptU2NXN2duVGFYRkU5QTc0ZEx6MXhDN2lHV09ncDR4TGV6VjM1ejZBVTF1RUFGNk0tcFFJUWlRSXJnUjQ4d2V5U1I5RDRSSWtobE1SX3ZsVHNBYml4STJsSlR1dDk1S2xId29yTkM?oc=5"
 },
 {
  "as_of": null,
  "outbreak": true,
  "metric": "deaths",
  "value": 500,
  "geography": "national_drc",
  "count_type": "unclear",
  "date": "2026-07-05",
  "source": "Google News - DR Congo (en)",
  "url": "https://news.google.com/rss/articles/CBMirAFBVV95cUxPQXpTc203MkFlbnJzYmRJTE5HRnMzYXFpZ2JoaGRKdm5pU1NuLUYtc28tY01YWG91NGFOZWg4dTZ4OEpEbUdiaG5KSkxJazlTTFpZSDlEWU02ZFpqbDhmYnBNUFdoYjVRU0p2enBiUVRiekN5aHVrMnlMd0hmMFpnR0lXRjlWVEo0bFZZeWZyMzRRVTJ0LUdsdTlIMDl5LWZtTldiOGhuZ0ZXMG0x0gGyAUFVX3lxTE5hYnV2S2dFN0pOVWFMRERRdnhCYzU0MzUxd3VVRHBUR3ZGMlRTeEZ3YUsxdEh2YklsT2NndFdMZ1NITlJVLTIxNUdWZXZhaDFFZmdpZ0tiODRrd3o3NGdEWldsdXBlSEprWDJwZWNoNDhwQnNSZUZpYjdtQ3FqbmpMVWpqbU1pUVNpNGsyRzlWRHJ1M0Fya1diYzlnVVhWbXJ5MGx5aEJ0d1k3N1JFQ0k5eWc?oc=5"
 },
 {
  "as_of": "2026-07-02",
  "outbreak": true,
  "metric": "total_cases",
  "value": 1502,
  "geography": "national_drc",
  "count_type": "cumulative",
  "date": "2026-07-04",
  "source": "Politico.cd",
  "url": "https://beto.cd/ebola-rdc-bilan-1502-cas-473-deces-2-juillet/"
 },
 {
  "as_of": "2026-07-02",
  "outbreak": true,
  "metric": "deaths",
  "value": 473,
  "geography": "national_drc",
  "count_type": "cumulative",
  "date": "2026-07-04",
  "source": "Politico.cd",
  "url": "https://beto.cd/ebola-rdc-bilan-1502-cas-473-deces-2-juillet/"
 },
 {
  "as_of": "2026-07-02",
  "outbreak": true,
  "metric": "recovered",
  "value": 213,
  "geography": "national_drc",
  "count_type": "cumulative",
  "date": "2026-07-04",
  "source": "Politico.cd",
  "url": "https://beto.cd/ebola-rdc-bilan-1502-cas-473-deces-2-juillet/"
 },
 {
  "as_of": null,
  "outbreak": true,
  "metric": "deaths",
  "value": 500,
  "geography": "national_drc",
  "count_type": "cumulative",
  "date": "2026-07-06",
  "source": "Google News - DR Congo (en)",
  "url": "https://news.google.com/rss/articles/CBMizAFBVV95cUxNenBJNDFMVzdBaHhCaV8xS3NjclcwVDdWYktseEFuOXlNU3hFYzg5cUdWS2pPVnpldHFFWjljM3Y1NVFFY0cxczMwc3R1QVBmYlktZHpEQ1ZNZlZoemVCOUtycWpjTmM0MFl0djNyWFhsbEdIUTB6emNsVTZ2dlZzRV9aZnprMmVLR1NYMkRvOVpqSXpyTG1oVDV3QTg0cHN4anBEY2hBQkZsbE8xVG0zY1FCT1hrbm1sWE5UelpvbkxVWnl4VG9iRUcwVm4?oc=5"
 },
 {
  "metric": "deaths",
  "count_type": "cumulative",
  "geography": "national_drc",
  "as_of": "2026-07-23",
  "outbreak": true,
  "value": 1000,
  "date": "2026-07-23",
  "source": "Google News - DR Congo (en)",
  "url": "2026-07-23T12:32:34#fbcea4f516b4"
 },
 {
  "as_of": "2026-08-04",
  "outbreak": true,
  "metric": "deaths",
  "value": 1600,
  "geography": "national_drc",
  "count_type": "cumulative",
  "date": "2026-08-04",
  "source": "TASS English",
  "url": "https://tass.com/society/2168759"
 },
 {
  "geography": "subnational",
  "value": 275,
  "count_type": "cumulative",
  "as_of": null,
  "outbreak": true,
  "metric": "confirmed_cases",
  "date": "2026-07-26",
  "source": "Radio Okapi",
  "url": "2026-07-26T08:03:09#3922ad9d62f7"
 },
 {
  "metric": "deaths",
  "as_of": null,
  "value": 172,
  "outbreak": true,
  "geography": "subnational",
  "count_type": "cumulative",
  "date": "2026-07-26",
  "source": "Radio Okapi",
  "url": "2026-07-26T08:03:09#3922ad9d62f7"
 },
 {
  "as_of": "2026-06-13",
  "outbreak": true,
  "metric": "confirmed_cases",
  "value": 689,
  "geography": "national_drc",
  "count_type": "cumulative",
  "date": "2026-06-13",
  "source": "CGTN",
  "url": "https://newsaf.cgtn.com/news/2026-06-13/DR-Congo-s-Ebola-cases-rise-to-689-1NWs0fq52GQ/p.html?UTM_Source=cgtn&UTM_Medium=rss&UTM_Campaign=World"
 },
 {
  "as_of": "2026-06-13",
  "outbreak": true,
  "metric": "deaths",
  "value": 139,
  "geography": "national_drc",
  "count_type": "cumulative",
  "date": "2026-06-13",
  "source": "CGTN",
  "url": "https://newsaf.cgtn.com/news/2026-06-13/DR-Congo-s-Ebola-cases-rise-to-689-1NWs0fq52GQ/p.html?UTM_Source=cgtn&UTM_Medium=rss&UTM_Campaign=World"
 },
 {
  "geography": "national_drc",
  "value": 3000,
  "metric": "total_cases",
  "as_of": "2026-07-25",
  "count_type": "cumulative",
  "outbreak": true,
  "date": "2026-07-25",
  "source": "Google News - DR Congo (en)",
  "url": "2026-07-25T17:08:07#7b6eefc9a956"
 },
 {
  "as_of": "2026-07-09",
  "outbreak": true,
  "metric": "deaths",
  "value": 600,
  "geography": "national_drc",
  "count_type": "cumulative",
  "date": "2026-07-09",
  "source": "Google News - DR Congo (en)",
  "url": "https://news.google.com/rss/articles/CBMikwFBVV95cUxNV2E2R213dEhkMEdzQ1YydnN3ME9zeE16b0wyOFBILXplYjdWWF9qWEczQ3ZwZ3JDamN3NHVYbUZtQVVwSzJHaXM2c3B1STRTQVhEc2I5dFJIcHNGbEJrOUpvcU95UGxLM2RsdmpMQXRNWllKSVFDZWtUZk5MbXk4UmhJay05NXUycURWdTdoZ1Q1MlU?oc=5"
 },
 {
  "as_of": "2026-07-11",
  "outbreak": true,
  "metric": "total_cases",
  "value": 1800,
  "geography": "national_drc",
  "count_type": "cumulative",
  "date": "2026-07-11",
  "source": "Google News - DR Congo (en)",
  "url": "https://news.google.com/rss/articles/CBMitwFBVV95cUxNR19PZkIyeEpuRTlMVXhnUHg0a2RMWC1HWDYwOE9QM1docTFUMUFEdmZiaHR1SW9VVnpXZTZ2aUROZHpRd1IzaDJDaUJxNmZfLXUtS0J6MHNCc0VuTW01Sldxa3E4aEFTTktFU2ZiaFMyY1lpdHp3dERzcXJqUWlxdklvLV9CbmNwMGxrQ1lDcngyMkFqc0w3MjZBTk1SUUpxM0kzNVhhZGpvQjJaVEluZDdtZFU1cEk?oc=5"
 },
 {
  "as_of": null,
  "outbreak": true,
  "metric": "suspected_cases",
  "value": 900,
  "geography": "national_drc",
  "count_type": "cumulative",
  "date": "2026-05-25",
  "source": "UN News",
  "url": "https://news.un.org/feed/view/en/story/2026/05/1167584"
 },
 {
  "as_of": null,
  "outbreak": true,
  "metric": "suspected_cases",
  "value": 220,
  "geography": "national_drc",
  "count_type": "cumulative",
  "date": "2026-05-25",
  "source": "UN News",
  "url": "https://news.un.org/feed/view/en/story/2026/05/1167584"
 },
 {
  "outbreak": true,
  "value": 3200,
  "count_type": "cumulative",
  "metric": "total_cases",
  "geography": "national_drc",
  "as_of": "2026-07-30",
  "date": "2026-07-30",
  "source": "Google News - DR Congo (en)",
  "url": "2026-07-30T04:49:30#0946800b4c5f"
 },
 {
  "as_of": "2026-07-06",
  "outbreak": true,
  "metric": "deaths",
  "value": 500,
  "geography": "national_drc",
  "count_type": "cumulative",
  "date": "2026-07-06",
  "source": "France24",
  "url": "https://www.france24.com/en/africa/20260706-death-toll-from-dr-congo-ebola-outbreak-passes-500-as-healthcare-workers-threaten-strike"
 },
 {
  "as_of": "2026-06-13",
  "outbreak": true,
  "metric": "total_cases",
  "value": 689,
  "geography": "national_drc",
  "count_type": "cumulative",
  "date": "2026-06-13",
  "source": "France24 Arabic",
  "url": "https://www.france24.com/ar/%D8%A3%D9%81%D8%B1%D9%8A%D9%82%D9%8A%D8%A7/20260613-%D8%A5%D9%8A%D8%A8%D9%88%D9%84%D8%A7-%D9%81%D9%8A%D8%B1%D9%88%D8%B3-%D9%88%D8%A8%D8%A7%D8%A1-%D8%B9%D8%AF%D9%88%D9%89-%D8%A7%D9%84%D9%85%D8%B1%D8%B6-%D8%AC%D9%85%D9%87%D9%88%D8%B1%D9%8A%D8%A9-%D8%A7%D9%84%D9%83%D9%88%D9%86%D8%BA%D9%88-%D8%A7%D9%84%D8%AF%D9%8A%D9%85%D9%82%D8%B1%D8%A7%D8%B7%D9%8A%D8%A9-%D8%B5%D8%AD%D8%A9"
 },
 {
  "as_of": "2026-06-13",
  "outbreak": true,
  "metric": "deaths",
  "value": 139,
  "geography": "national_drc",
  "count_type": "cumulative",
  "date": "2026-06-13",
  "source": "France24 Arabic",
  "url": "https://www.france24.com/ar/%D8%A3%D9%81%D8%B1%D9%8A%D9%82%D9%8A%D8%A7/20260613-%D8%A5%D9%8A%D8%A8%D9%88%D9%84%D8%A7-%D9%81%D9%8A%D8%B1%D9%88%D8%B3-%D9%88%D8%A8%D8%A7%D8%A1-%D8%B9%D8%AF%D9%88%D9%89-%D8%A7%D9%84%D9%85%D8%B1%D8%B6-%D8%AC%D9%85%D9%87%D9%88%D8%B1%D9%8A%D8%A9-%D8%A7%D9%84%D9%83%D9%88%D9%86%D8%BA%D9%88-%D8%A7%D9%84%D8%AF%D9%8A%D9%85%D9%82%D8%B1%D8%A7%D8%B7%D9%8A%D8%A9-%D8%B5%D8%AD%D8%A9"
 },
 {
  "as_of": "2026-05-16",
  "outbreak": true,
  "metric": "deaths",
  "value": 80,
  "geography": "subnational",
  "count_type": "cumulative",
  "date": "2026-05-16",
  "source": "South China Morning Post",
  "url": "https://www.scmp.com/news/world/africa/article/3353823/congo-ebola-outbreak-constant-burials-death-toll-reaches-80?utm_source=rss_feed"
 },
 {
  "as_of": null,
  "outbreak": true,
  "metric": "deaths",
  "value": 65,
  "geography": "subnational",
  "count_type": "cumulative",
  "date": "2026-05-16",
  "source": "South China Morning Post",
  "url": "https://www.scmp.com/news/world/africa/article/3353823/congo-ebola-outbreak-constant-burials-death-toll-reaches-80?utm_source=rss_feed"
 },
 {
  "as_of": null,
  "outbreak": true,
  "metric": "suspected_cases",
  "value": 246,
  "geography": "subnational",
  "count_type": "cumulative",
  "date": "2026-05-16",
  "source": "South China Morning Post",
  "url": "https://www.scmp.com/news/world/africa/article/3353823/congo-ebola-outbreak-constant-burials-death-toll-reaches-80?utm_source=rss_feed"
 },
 {
  "as_of": null,
  "outbreak": true,
  "metric": "total_cases",
  "value": 1900,
  "geography": "national_drc",
  "count_type": "cumulative",
  "date": "2026-07-14",
  "source": "AllAfrica Latest",
  "url": "https://allafrica.com/stories/202607140585.html"
 },
 {
  "as_of": null,
  "outbreak": true,
  "metric": "deaths",
  "value": 700,
  "geography": "national_drc",
  "count_type": "cumulative",
  "date": "2026-07-14",
  "source": "AllAfrica Latest",
  "url": "https://allafrica.com/stories/202607140585.html"
 },
 {
  "metric": "deaths",
  "value": 600,
  "count_type": "cumulative",
  "geography": "national_drc",
  "as_of": "2026-07-17",
  "outbreak": true,
  "date": "2026-07-17",
  "source": "Google News - DR Congo (en)",
  "url": "2026-07-17T02:45:41#55274092fe79"
 },
 {
  "as_of": "2026-07-29",
  "outbreak": true,
  "metric": "confirmed_cases",
  "value": 3532,
  "geography": "national_drc",
  "count_type": "cumulative",
  "date": "2026-07-31",
  "source": "Politico.cd",
  "url": "https://beto.cd/ebola-rdc-3532-cas-1556-deces-29-juillet-nyankunde/"
 },
 {
  "as_of": "2026-07-29",
  "outbreak": true,
  "metric": "deaths",
  "value": 1556,
  "geography": "national_drc",
  "count_type": "cumulative",
  "date": "2026-07-31",
  "source": "Politico.cd",
  "url": "https://beto.cd/ebola-rdc-3532-cas-1556-deces-29-juillet-nyankunde/"
 },
 {
  "as_of": "2026-07-29",
  "outbreak": true,
  "metric": "recovered",
  "value": 626,
  "geography": "national_drc",
  "count_type": "cumulative",
  "date": "2026-07-31",
  "source": "Politico.cd",
  "url": "https://beto.cd/ebola-rdc-3532-cas-1556-deces-29-juillet-nyankunde/"
 },
 {
  "metric": "deaths",
  "geography": "national_drc",
  "as_of": "2026-07-25",
  "count_type": "cumulative",
  "outbreak": true,
  "value": 1309,
  "date": "2026-07-25",
  "source": "Google News - DR Congo (en)",
  "url": "2026-07-25T16:25:03#43f491ea1ea5"
 },
 {
  "as_of": "2026-07-23",
  "metric": "deaths",
  "value": 1000,
  "geography": "cross_border_total",
  "count_type": "cumulative",
  "outbreak": true,
  "date": "2026-07-23",
  "source": "Google News - Kivu/M23 (fr)",
  "url": "2026-07-23T05:52:08#cc76b1b1570a"
 },
 {
  "as_of": "2026-07-30",
  "count_type": "cumulative",
  "value": 1500,
  "geography": "national_drc",
  "outbreak": true,
  "metric": "deaths",
  "date": "2026-07-30",
  "source": "RFI Afrique",
  "url": "2026-07-30T12:18:20#4fc9a2ca4a2d"
 },
 {
  "value": 3400,
  "metric": "confirmed_cases",
  "geography": "national_drc",
  "count_type": "cumulative",
  "as_of": "2026-07-30",
  "outbreak": true,
  "date": "2026-07-30",
  "source": "RFI Afrique",
  "url": "2026-07-30T12:18:20#4fc9a2ca4a2d"
 },
 {
  "as_of": null,
  "outbreak": true,
  "metric": "deaths",
  "value": 600,
  "geography": "national_drc",
  "count_type": "cumulative",
  "date": "2026-07-09",
  "source": "Google News - RDC (fr)",
  "url": "https://news.google.com/rss/articles/CBMif0FVX3lxTE1YcnlpcHZ2bGVubGptcjlQRTdPVzFvakU2cTV2Nkw4WmdITTNvUi0yd1Y2blRKVnZtTVE2UVlOUVRNMXc0d182X0MxQzFIbHV6cWVHN184YUdfdzg2SUNhMHNNMGMtODRZNkhLRGlxYmtwWDc2TUdyZ0RSSGlJeXc?oc=5"
 },
 {
  "as_of": "2026-07-02",
  "outbreak": true,
  "metric": "deaths",
  "value": 438,
  "geography": "national_drc",
  "count_type": "cumulative",
  "date": "2026-07-02",
  "source": "Google News - RDC (fr)",
  "url": "https://news.google.com/rss/articles/CBMipwFBVV95cUxNaEFrWjA1Rk9mTG5KZWpXdzdQYnQ0cnd4NkFNUzRPRXVGRGdfRU5BZV9xa0tIb09zQldoVHpZN01qMlNoczVtT0RKOFFRSmsza1ZIYTlhRnZNVlhNandMaTIwX1NJY1NaUUZLUWNsUmZpcVRUNUgyZ2VzbHZZTUtCVlhnNk0tRS1TcnR1MlJkZm9QQXZqNzJZTWtnTExGRklOZWZDd053Zw?oc=5"
 },
 {
  "as_of": "2026-06-30",
  "outbreak": true,
  "metric": "total_cases",
  "value": 1274,
  "geography": "national_drc",
  "count_type": "cumulative",
  "date": "2026-06-30",
  "source": "AllAfrica DR Congo",
  "url": "https://allafrica.com/stories/202606300117.html"
 },
 {
  "as_of": "2026-06-30",
  "outbreak": true,
  "metric": "health_worker_cases",
  "value": 92,
  "geography": "national_drc",
  "count_type": "cumulative",
  "date": "2026-06-30",
  "source": "AllAfrica DR Congo",
  "url": "https://allafrica.com/stories/202606300117.html"
 },
 {
  "as_of": "2026-06-30",
  "outbreak": true,
  "metric": "health_worker_cases",
  "value": 4,
  "geography": "national_uganda",
  "count_type": "cumulative",
  "date": "2026-06-30",
  "source": "AllAfrica DR Congo",
  "url": "https://allafrica.com/stories/202606300117.html"
 },
 {
  "as_of": "2026-06-30",
  "outbreak": true,
  "metric": "health_worker_cases",
  "value": 96,
  "geography": "cross_border_total",
  "count_type": "cumulative",
  "date": "2026-06-30",
  "source": "AllAfrica DR Congo",
  "url": "https://allafrica.com/stories/202606300117.html"
 },
 {
  "as_of": null,
  "outbreak": true,
  "metric": "total_cases",
  "value": 2000,
  "geography": "national_drc",
  "count_type": "cumulative",
  "date": "2026-07-15",
  "source": "Google News - RDC (fr)",
  "url": "https://news.google.com/rss/articles/CBMiqwFBVV95cUxNR0JLRWJXdXZLSjd5SXNLNVA3RE9iRnVESmMtd2tqbk1fRG56Q0tLZTNHUkpJdi1ER2ltZmlvaVFJbkNUdmNVdHBUeVJsRl8zbk13ZFhoSzdreEc5TV9veFMxNTA3eG1vSmRwVk03ZWNMUVItcDJHcVZOM2taWVVGUFU5OWdJd2pwUUdIX2Y5QzlEZFVYSlpvSzRkLXpuZVlfZEh5MkIwSFdnbmc?oc=5"
 },
 {
  "as_of": null,
  "outbreak": true,
  "metric": "deaths",
  "value": 754,
  "geography": "national_drc",
  "count_type": "cumulative",
  "date": "2026-07-15",
  "source": "Google News - RDC (fr)",
  "url": "https://news.google.com/rss/articles/CBMiqwFBVV95cUxNR0JLRWJXdXZLSjd5SXNLNVA3RE9iRnVESmMtd2tqbk1fRG56Q0tLZTNHUkpJdi1ER2ltZmlvaVFJbkNUdmNVdHBUeVJsRl8zbk13ZFhoSzdreEc5TV9veFMxNTA3eG1vSmRwVk03ZWNMUVItcDJHcVZOM2taWVVGUFU5OWdJd2pwUUdIX2Y5QzlEZFVYSlpvSzRkLXpuZVlfZEh5MkIwSFdnbmc?oc=5"
 },
 {
  "geography": "national_drc",
  "count_type": "cumulative",
  "metric": "deaths",
  "value": 930,
  "as_of": "2026-07-20",
  "outbreak": true,
  "date": "2026-07-20",
  "source": "Google News - DR Congo (en)",
  "url": "2026-07-20T06:56:36#b8892b029592"
 },
 {
  "as_of": "2026-06-18",
  "outbreak": true,
  "metric": "confirmed_cases",
  "value": 875,
  "geography": "national_drc",
  "count_type": "cumulative",
  "date": "2026-06-18",
  "source": "France24 French",
  "url": "https://www.france24.com/fr/afrique/20260618-un-mois-debut-ebola-rd-congo-agence-sanitaire-union-africaine-deplore-plus-200-morts-epidemie-virus"
 },
 {
  "as_of": "2026-06-18",
  "outbreak": true,
  "metric": "deaths",
  "value": 202,
  "geography": "national_drc",
  "count_type": "cumulative",
  "date": "2026-06-18",
  "source": "France24 French",
  "url": "https://www.france24.com/fr/afrique/20260618-un-mois-debut-ebola-rd-congo-agence-sanitaire-union-africaine-deplore-plus-200-morts-epidemie-virus"
 },
 {
  "as_of": "2026-05-20",
  "outbreak": true,
  "metric": "suspected_cases",
  "value": 600,
  "geography": "unclear",
  "count_type": "cumulative",
  "date": "2026-05-20",
  "source": "BBC World",
  "url": "https://www.bbc.com/news/articles/cwy2g197dp8o?at_medium=RSS&at_campaign=rss"
 },
 {
  "as_of": "2026-05-20",
  "outbreak": true,
  "metric": "suspected_cases",
  "value": 139,
  "geography": "unclear",
  "count_type": "cumulative",
  "date": "2026-05-20",
  "source": "BBC World",
  "url": "https://www.bbc.com/news/articles/cwy2g197dp8o?at_medium=RSS&at_campaign=rss"
 },
 {
  "as_of": "2026-07-26",
  "outbreak": true,
  "metric": "confirmed_cases",
  "value": 3000,
  "geography": "national_drc",
  "count_type": "cumulative",
  "date": "2026-07-26",
  "source": "Google News - DR Congo (en)",
  "url": "https://news.google.com/rss/articles/CBMisAFBVV95cUxQdFZBc0ZLbm90XzdUSjZJeVhGMVNpUWtPQ3oyU2IyZjFlZlhtX0otSXhQc2Z1VHZDbjh5YjJ6Sy05WDF2T3YxdUdtdHFWNTJ1NWpDekx2Rzd3MWNEN2x1SW9rQ0tseUdCNVhpWUFoZlBHU3ZwZFQxdHMyT1VnTUhmTGp5bjZCcWtWSGkydDJpYkFhMkI5WkhXcW9XQ3FnNk5mUTYwYnFQMHpZUFN4YS0xSdIBsAFBVV95cUxQdFZBc0ZLbm90XzdUSjZJeVhGMVNpUWtPQ3oyU2IyZjFlZlhtX0otSXhQc2Z1VHZDbjh5YjJ6Sy05WDF2T3YxdUdtdHFWNTJ1NWpDekx2Rzd3MWNEN2x1SW9rQ0tseUdCNVhpWUFoZlBHU3ZwZFQxdHMyT1VnTUhmTGp5bjZCcWtWSGkydDJpYkFhMkI5WkhXcW9XQ3FnNk5mUTYwYnFQMHpZUFN4YS0xSQ?oc=5"
 },
 {
  "as_of": null,
  "outbreak": true,
  "metric": "deaths",
  "value": 100,
  "geography": "cross_border_total",
  "count_type": "cumulative",
  "date": "2026-05-21",
  "source": "Times of India",
  "url": "https://timesofindia.indiatimes.com/india/centre-reviews-ebola-preparedness-as-death-toll-crosses-100-in-dr-congo-uganda/articleshow/131238338.cms"
 },
 {
  "as_of": null,
  "outbreak": true,
  "metric": "total_cases",
  "value": 3000,
  "geography": "national_drc",
  "count_type": "cumulative",
  "date": "2026-07-26",
  "source": "Google News - DR Congo (en)",
  "url": "https://news.google.com/rss/articles/CBMihAFBVV95cUxPckNRMm1TSUFkdkc2ZU9xMVkyS1FQaWRiZDhPQzNiVmxlc1NVcDBZcWdvSW5rUVY5VFVTUmlMZmRIQktla1VFc1dhYklVR1B0d1huWGQ1X0NaV0tRWk1zMzBzXzZrRXlIc3VKUHZfN0JDV2RYeHNHcWlYdkdGaWlxZWNMVkY?oc=5"
 },
 {
  "as_of": "2026-05-28",
  "outbreak": true,
  "metric": "suspected_cases",
  "value": 900,
  "geography": "national_drc",
  "count_type": "cumulative",
  "date": "2026-05-28",
  "source": "Japan Times",
  "url": "https://www.japantimes.co.jp/news/2026/05/28/world/science-health/ebola-epidemic-congo-world-response/"
 },
 {
  "as_of": "2026-05-28",
  "outbreak": true,
  "metric": "deaths",
  "value": 220,
  "geography": "national_drc",
  "count_type": "cumulative",
  "date": "2026-05-28",
  "source": "Japan Times",
  "url": "https://www.japantimes.co.jp/news/2026/05/28/world/science-health/ebola-epidemic-congo-world-response/"
 },
 {
  "outbreak": true,
  "count_type": "cumulative",
  "value": 1000,
  "geography": "national_drc",
  "metric": "deaths",
  "as_of": null,
  "date": "2026-07-23",
  "source": "Google News - DR Congo (en)",
  "url": "2026-07-23T11:07:16#824d8428b7a5"
 },
 {
  "as_of": "2026-08-04",
  "outbreak": true,
  "metric": "deaths",
  "value": 1700,
  "geography": "national_drc",
  "count_type": "cumulative",
  "date": "2026-08-04",
  "source": "Google News - RDC (fr)",
  "url": "https://news.google.com/rss/articles/CBMivwFBVV95cUxNSUNfajZlR196bm5YVlBsREc4MWh2VGlXbDJuQ0tMWlhsVENHV3EzT24tc1BGWHRwXzA0dkgxSkdjaVRHczBKQnY0R0RpdlplVERXWkplMHlYMk80Z2dCR21vTmVTNVpxTW5uekptTTNCVkZrdVlpTjhvMEw0NHhjdmNpWkhQWHZrWi02ZHhBZ05qbGZDalAzdDJqLXhfWG1nQUdKSkszU2F1QlZXX2pDODRKXzV5bjVTa0pFcWMyRQ?oc=5"
 },
 {
  "as_of": "2026-07-30",
  "outbreak": true,
  "metric": "total_cases",
  "value": 3200,
  "geography": "national_drc",
  "count_type": "cumulative",
  "date": "2026-07-30",
  "source": "AllAfrica Latest",
  "url": "https://allafrica.com/stories/202607300024.html"
 },
 {
  "as_of": "2026-06-08",
  "outbreak": true,
  "metric": "confirmed_cases",
  "value": 515,
  "geography": "subnational",
  "count_type": "cumulative",
  "date": "2026-06-08",
  "source": "UN News",
  "url": "https://news.un.org/feed/view/en/story/2026/06/1167678"
 },
 {
  "as_of": null,
  "outbreak": true,
  "metric": "total_cases",
  "value": 1000,
  "geography": "national_drc",
  "count_type": "cumulative",
  "date": "2026-06-22",
  "source": "Bloomberg Industry",
  "url": "https://www.bloomberg.com/news/articles/2026-06-22/ebola-cases-top-1-000-in-congo-as-virus-infects-frontline-health-workers"
 },
 {
  "as_of": null,
  "outbreak": true,
  "metric": "total_cases",
  "value": 3000,
  "geography": "national_drc",
  "count_type": "cumulative",
  "date": "2026-07-26",
  "source": "Google News - DR Congo (en)",
  "url": "https://news.google.com/rss/articles/CBMi7wFBVV95cUxNSlhycVdYdnVaMHY3emVRVDJERUloZUZfQUswVkVNQm1PVjBRaXc0SmNuMXF6VTZ1OE51a2RTLWlob0FqQmZ5bVNkMGFUY0JVNmxqU2doZzBnMHpENEM0OFRyTDhfN0ZPTzJpaXI5QUNzSWRWRjRsZWtmZzFtenR3MzN4Njc1MG9TQWhBdk5JVW5rb2dlbm5MY2o3a2poakpTUTV6VUNUNzdyV0lLbnMxM0VBaU1yNmFERjF3VjZzUXB0SXAydmstclFYNVg4OGRDZUJMR2dveVNRektZbHRPalpxVzRvZS1wQzV2VWJSRQ?oc=5"
 },
 {
  "as_of": null,
  "outbreak": true,
  "metric": "deaths",
  "value": 1300,
  "geography": "national_drc",
  "count_type": "cumulative",
  "date": "2026-07-26",
  "source": "Google News - DR Congo (en)",
  "url": "https://news.google.com/rss/articles/CBMi7wFBVV95cUxNSlhycVdYdnVaMHY3emVRVDJERUloZUZfQUswVkVNQm1PVjBRaXc0SmNuMXF6VTZ1OE51a2RTLWlob0FqQmZ5bVNkMGFUY0JVNmxqU2doZzBnMHpENEM0OFRyTDhfN0ZPTzJpaXI5QUNzSWRWRjRsZWtmZzFtenR3MzN4Njc1MG9TQWhBdk5JVW5rb2dlbm5MY2o3a2poakpTUTV6VUNUNzdyV0lLbnMxM0VBaU1yNmFERjF3VjZzUXB0SXAydmstclFYNVg4OGRDZUJMR2dveVNRektZbHRPalpxVzRvZS1wQzV2VWJSRQ?oc=5"
 },
 {
  "as_of": "2026-07-09",
  "outbreak": true,
  "metric": "deaths",
  "value": 600,
  "geography": "national_drc",
  "count_type": "cumulative",
  "date": "2026-07-09",
  "source": "Google News - DR Congo (en)",
  "url": "https://news.google.com/rss/articles/CBMipAFBVV95cUxOa1Rkb3pIVENBcUxodW1oUFRQaDhDV3R1RW9mMEhPbWNPdjByN1BqUWhEZmF3NGhseVFBdkZreXhhSzcySnh5WEJZT0FCX25OcWJSVmJSeC1lbHo2cHZESmVyekxZeEt5cUFDSjUtenVEVXd1WUlMd1p6T2hxcWxtZ2xPbi1YZlp2dldhY3BpcHY3TG41Y3FtenZYWGZ6R0lfVVJWcw?oc=5"
 },
 {
  "as_of": null,
  "outbreak": true,
  "metric": "deaths",
  "value": 500,
  "geography": "national_drc",
  "count_type": "cumulative",
  "date": "2026-07-06",
  "source": "Google News - RDC (fr)",
  "url": "https://news.google.com/rss/articles/CBMijgFBVV95cUxOVE1zMGl1OUlBZzZ6ejdJcmI2eGVsMWFqSVJTZUNYVGVvVUpkR3d2X2luS3VySWI0cmhfVzJoR1FqYmpBX3B5TFp6M1NaR0Y1SkthRjlYNnhKMExkTU94S0xvVjltYmNCUUpKalBnRk5UMVpNT1BaY1hKamp3d3V6UTI0VEdyelotTUgzVjhn?oc=5"
 },
 {
  "outbreak": true,
  "value": 3000,
  "metric": "total_cases",
  "geography": "national_drc",
  "as_of": "2026-07-27",
  "count_type": "cumulative",
  "date": "2026-07-27",
  "source": "Google News - DR Congo (en)",
  "url": "2026-07-27T04:25:32#64be3b1359f9"
 },
 {
  "value": 3262,
  "outbreak": true,
  "geography": "national_drc",
  "metric": "total_cases",
  "count_type": "cumulative",
  "as_of": "2026-07-29",
  "date": "2026-07-29",
  "source": "Google News - DR Congo (en)",
  "url": "2026-07-29T05:40:46#32b31b2bada6"
 },
 {
  "as_of": "2026-07-08",
  "outbreak": true,
  "metric": "total_cases",
  "value": 1708,
  "geography": "national_drc",
  "count_type": "cumulative",
  "date": "2026-07-08",
  "source": "Google News - DR Congo (en)",
  "url": "https://news.google.com/rss/articles/CBMiqgFBVV95cUxNczg4Sm1pbm5ZQkZCZ1VFSzdMUG9xOGYwS1hwbzlFaEdpRno5YlRzWXUwcWdaMHVyR2ktdmNSLURlSEtHeFFUWHYtQkQ4YWwtVUxObUVZSUlaUUcyM3NxTGxaMmlJckJxZi1oM2hpZWxycHB2Rzl4ZGFnN2t5aUFTSXFOYmJwNTJUNFJodXJIQXVLVHZWVnFabFZ3ZHhXLW9oZk90dVJJZ2lKdw?oc=5"
 },
 {
  "as_of": "2026-07-08",
  "outbreak": true,
  "metric": "deaths",
  "value": 580,
  "geography": "national_drc",
  "count_type": "cumulative",
  "date": "2026-07-08",
  "source": "Google News - DR Congo (en)",
  "url": "https://news.google.com/rss/articles/CBMiqgFBVV95cUxNczg4Sm1pbm5ZQkZCZ1VFSzdMUG9xOGYwS1hwbzlFaEdpRno5YlRzWXUwcWdaMHVyR2ktdmNSLURlSEtHeFFUWHYtQkQ4YWwtVUxObUVZSUlaUUcyM3NxTGxaMmlJckJxZi1oM2hpZWxycHB2Rzl4ZGFnN2t5aUFTSXFOYmJwNTJUNFJodXJIQXVLVHZWVnFabFZ3ZHhXLW9oZk90dVJJZ2lKdw?oc=5"
 },
 {
  "count_type": "cumulative",
  "value": 1000,
  "metric": "deaths",
  "geography": "national_drc",
  "outbreak": true,
  "as_of": "2026-07-22",
  "date": "2026-07-22",
  "source": "Google News - DR Congo (en)",
  "url": "2026-07-22T19:25:14#7042ca4fa0b9"
 },
 {
  "as_of": null,
  "outbreak": true,
  "metric": "deaths",
  "value": 500,
  "geography": "national_drc",
  "count_type": "cumulative",
  "date": "2026-07-06",
  "source": "Google News - DR Congo (en)",
  "url": "https://news.google.com/rss/articles/CBMiyAFBVV95cUxPWlFzSjBDa2FIcmY1TFYxMmlHNXhnSXdHQWtRWnhFS1cxS2lsRHRyV2FtQkdSTzhqZ1VmUkJTel9kZHJpdFNYRVB3TmNDQzVxeGFqVk5CT3QzV2pqaXZNUnl6VlBXVTliMUVjZnlzMm4xMWdoRDBMX283ZldhcW1aajJGVFktckR6R2dnUUFTUzF0VzY4QTlfdFptVy1BaHZGVlpOeUZCWWhpUWotMC1CZkFjM3hlTVlwMmxTN2oyQ2p2ZTNibU8zbtIBzgFBVV95cUxOTW5NcGY5c01GMXBlb2wtRFRIQzFhZFVTNWVZc2ZnWW5MQndwVURrWGxsSUY0bVJMUVkxM1cyN2hJVWVCdzRhLUFOSlBrVjRTQXRSLTFYUWdiMTlHZEZwbEhjNENtVUNReFZUNXRmaFJVaWlaclZOT0ZFVjFaNnN3ekZPM2pkcDluREFiaXlINXlPNDFsMnVmQnJkQUJ5cHlXX0pFTU9TRk9kelNMOXVoaV9Cak9xM05NcTlMWTItblFDZXctR08wRVk0ZUNwQQ?oc=5"
 },
 {
  "as_of": "2026-08-01",
  "outbreak": true,
  "metric": "confirmed_cases",
  "value": 3500,
  "geography": "national_drc",
  "count_type": "cumulative",
  "date": "2026-08-01",
  "source": "Google News - RDC (fr)",
  "url": "https://news.google.com/rss/articles/CBMixwFBVV95cUxNTjF0ZDU3SHlxa2hVWDl6M0ZZQ244Vm1WZlRnV2lHV2tzdjFXS05KTzV6aU16N3VNaWlQVHBZOF9nUkJSdWFpNVRHTnFnWEFBMnJhUlZyeHY1U3ZFdmhNVVRseG1OaGthNFRGLTlydlpDQUdzNURuSmZsdmVtVWNTQy0zekVEUHVSelVWRDBJcklLYkh2NXVCdF9QbUY2R3BpWDd3X055Z2VDNGljZmQxa3RUYjEzb3hLZUNpeERMaHNQWnB6WVY4?oc=5"
 },
 {
  "as_of": "2026-08-01",
  "outbreak": true,
  "metric": "deaths",
  "value": 1500,
  "geography": "national_drc",
  "count_type": "cumulative",
  "date": "2026-08-01",
  "source": "Google News - RDC (fr)",
  "url": "https://news.google.com/rss/articles/CBMixwFBVV95cUxNTjF0ZDU3SHlxa2hVWDl6M0ZZQ244Vm1WZlRnV2lHV2tzdjFXS05KTzV6aU16N3VNaWlQVHBZOF9nUkJSdWFpNVRHTnFnWEFBMnJhUlZyeHY1U3ZFdmhNVVRseG1OaGthNFRGLTlydlpDQUdzNURuSmZsdmVtVWNTQy0zekVEUHVSelVWRDBJcklLYkh2NXVCdF9QbUY2R3BpWDd3X055Z2VDNGljZmQxa3RUYjEzb3hLZUNpeERMaHNQWnB6WVY4?oc=5"
 },
 {
  "as_of": null,
  "outbreak": true,
  "metric": "total_cases",
  "value": 2100,
  "geography": "national_drc",
  "count_type": "cumulative",
  "date": "2026-07-17",
  "source": "Google News - DR Congo (en)",
  "url": "https://news.google.com/rss/articles/CBMiiAFBVV95cUxNRUNwamoxVG1NZWZyNG1fYXo2YzIxcUwtdGdUejQ3cHFFaE9FdU13bmdQR2F4Y1ozVHNHQ0VhTjBtZ0NiVDVGRTZOY2dKblhpU2xPNEVQYUR1SURkaVI1S3N3dGk0dGxhZG9zVmdiUjVLeXdMd0x4OF9aYUE2bGxLVjZPd1A5Nkx3?oc=5"
 },
 {
  "as_of": null,
  "outbreak": true,
  "metric": "confirmed_cases",
  "value": 808,
  "geography": "national_drc",
  "count_type": "cumulative",
  "date": "2026-06-17",
  "source": "Africanews",
  "url": "http://www.africanews.com/2026/06/17/rwanda-stepping-up-precautions-against-ebola-health-minister-says/"
 },
 {
  "as_of": null,
  "outbreak": true,
  "metric": "deaths",
  "value": 192,
  "geography": "national_drc",
  "count_type": "cumulative",
  "date": "2026-06-17",
  "source": "Africanews",
  "url": "http://www.africanews.com/2026/06/17/rwanda-stepping-up-precautions-against-ebola-health-minister-says/"
 },
 {
  "count_type": "cumulative",
  "metric": "total_cases",
  "geography": "national_drc",
  "as_of": null,
  "outbreak": true,
  "value": 3000,
  "date": "2026-07-26",
  "source": "Google News - DR Congo (en)",
  "url": "2026-07-26T23:09:00#cfe2f0e08bb5"
 },
 {
  "as_of": null,
  "outbreak": true,
  "metric": "deaths",
  "value": 400,
  "geography": "national_drc",
  "count_type": "cumulative",
  "date": "2026-07-03",
  "source": "Google News - RDC (fr)",
  "url": "https://news.google.com/rss/articles/CBMid0FVX3lxTE85SFlyOHhzUVlpRTBjZ19QRWRvRXpPRTdUNVViNFVpRnlLY2o2UnJqY2VOS1pDQWNxN01Iamx2QkRuS0RuMFVKY2JteWVxazg0bF9MMjFqWHItdTVWZ2I0eUYzcWZUSXMtcFQyQmZrb3pLTXZxZFBr?oc=5"
 },
 {
  "value": 3200,
  "count_type": "cumulative",
  "geography": "national_drc",
  "outbreak": true,
  "metric": "confirmed_cases",
  "as_of": "2026-07-26",
  "date": "2026-07-26",
  "source": "Reuters Top News",
  "url": "2026-07-26T23:21:44#0cc65029064d"
 },
 {
  "count_type": "cumulative",
  "as_of": "2026-07-26",
  "geography": "national_drc",
  "metric": "deaths",
  "value": 1405,
  "outbreak": true,
  "date": "2026-07-26",
  "source": "Reuters Top News",
  "url": "2026-07-26T23:21:44#0cc65029064d"
 },
 {
  "as_of": null,
  "outbreak": true,
  "metric": "total_cases",
  "value": 350,
  "geography": "subnational",
  "count_type": "cumulative",
  "date": "2026-05-18",
  "source": "El Pais",
  "url": "https://elpais.com/sociedad/2026-05-18/el-ebola-circulo-mas-de-un-mes-en-el-noreste-del-congo-antes-de-ser-identificado.html"
 },
 {
  "as_of": null,
  "outbreak": true,
  "metric": "deaths",
  "value": 89,
  "geography": "subnational",
  "count_type": "cumulative",
  "date": "2026-05-18",
  "source": "El Pais",
  "url": "https://elpais.com/sociedad/2026-05-18/el-ebola-circulo-mas-de-un-mes-en-el-noreste-del-congo-antes-de-ser-identificado.html"
 },
 {
  "as_of": "2026-07-17",
  "outbreak": true,
  "metric": "confirmed_cases",
  "value": 2073,
  "geography": "national_drc",
  "count_type": "cumulative",
  "date": "2026-07-17",
  "source": "Google News - RDC (fr)",
  "url": "https://news.google.com/rss/articles/CBMiiAFBVV95cUxQNVAzREJGQW9DZlA3ZVhFUDR1cFJOR2lEZF9GdExVRUd2TzJkQS1CcWwxeFUtek1zbHo3NXBFd0U0R21tTWlsNXdralppdWFnMUI0c2V2cGwySmRTaVVnUWlzMkxRODZVTGJLQTlFZnFKTlJUSlN4Q200SEFRUHZhS1VrMEFVNnl5?oc=5"
 },
 {
  "as_of": "2026-07-17",
  "outbreak": true,
  "metric": "deaths",
  "value": 796,
  "geography": "national_drc",
  "count_type": "cumulative",
  "date": "2026-07-17",
  "source": "Google News - RDC (fr)",
  "url": "https://news.google.com/rss/articles/CBMiiAFBVV95cUxQNVAzREJGQW9DZlA3ZVhFUDR1cFJOR2lEZF9GdExVRUd2TzJkQS1CcWwxeFUtek1zbHo3NXBFd0U0R21tTWlsNXdralppdWFnMUI0c2V2cGwySmRTaVVnUWlzMkxRODZVTGJLQTlFZnFKTlJUSlN4Q200SEFRUHZhS1VrMEFVNnl5?oc=5"
 },
 {
  "outbreak": true,
  "count_type": "cumulative",
  "value": 2473,
  "geography": "national_drc",
  "metric": "confirmed_cases",
  "as_of": "2026-07-22",
  "date": "2026-07-22",
  "source": "Google News - RDC (fr)",
  "url": "2026-07-22T13:22:10#475c46036fe7"
 },
 {
  "geography": "national_drc",
  "as_of": "2026-07-22",
  "count_type": "cumulative",
  "outbreak": true,
  "metric": "deaths",
  "value": 999,
  "date": "2026-07-22",
  "source": "Google News - RDC (fr)",
  "url": "2026-07-22T13:22:10#475c46036fe7"
 },
 {
  "as_of": null,
  "outbreak": true,
  "metric": "suspected_cases",
  "value": 750,
  "geography": "national_drc",
  "count_type": "cumulative",
  "date": "2026-05-24",
  "source": "Indian Express",
  "url": "https://indianexpress.com/article/world/dr-congo-ebola-outbreak-750-suspected-cases-isolation-beds-10705448/"
 },
 {
  "as_of": null,
  "outbreak": true,
  "metric": "deaths",
  "value": 600,
  "geography": "national_drc",
  "count_type": "cumulative",
  "date": "2026-07-09",
  "source": "Google News - RDC (fr)",
  "url": "https://news.google.com/rss/articles/CBMi6wFBVV95cUxOZDMyTmhzbDFfZDBJWFdEeUZlRFFUcGJKQVhhMDFUUVMtSkJiZE5MeWROOUZ3TzdEaDY4VUl3RGVxQ05LeWJjNTFhNkNXQUQtci16Ylk1cjJ4NC1HUkxuV3RnTjNaR1RVX3ZMT0ZxaVBMU0tjVF9WM2JSazJraHctTEtXSndYT0xHelNhZVo0RENmd1NxaHdIcTdkOXRNZXpPQWFHcFdISUt2WkdqejBVQmhucnljMUNLdDBjZDI5X2xJUnlwNTJ4S2NDWjNwblFRTDNVb0wteDFwRzJ4djZPMWdXSFl2ZnpaRVpj?oc=5"
 },
 {
  "geography": "subnational",
  "outbreak": true,
  "value": 109,
  "metric": "deaths",
  "as_of": null,
  "count_type": "cumulative",
  "date": "2026-07-24",
  "source": "Radio Okapi",
  "url": "2026-07-24T09:12:01#c1bde87e32b8"
 },
 {
  "as_of": "2026-05-18",
  "outbreak": true,
  "metric": "suspected_cases",
  "value": 350,
  "geography": "subnational",
  "count_type": "cumulative",
  "date": "2026-05-18",
  "source": "South China Morning Post",
  "url": "https://www.scmp.com/news/world/africa/article/3353956/silent-spread-rare-and-deadly-ebola-strain-exposes-surveillance-gaps?utm_source=rss_feed"
 },
 {
  "as_of": "2026-05-18",
  "outbreak": true,
  "metric": "deaths",
  "value": 91,
  "geography": "subnational",
  "count_type": "cumulative",
  "date": "2026-05-18",
  "source": "South China Morning Post",
  "url": "https://www.scmp.com/news/world/africa/article/3353956/silent-spread-rare-and-deadly-ebola-strain-exposes-surveillance-gaps?utm_source=rss_feed"
 },
 {
  "as_of": "2026-05-18",
  "outbreak": true,
  "metric": "confirmed_cases",
  "value": 2,
  "geography": "national_uganda",
  "count_type": "cumulative",
  "date": "2026-05-18",
  "source": "South China Morning Post",
  "url": "https://www.scmp.com/news/world/africa/article/3353956/silent-spread-rare-and-deadly-ebola-strain-exposes-surveillance-gaps?utm_source=rss_feed"
 },
 {
  "as_of": "2026-07-30",
  "outbreak": true,
  "metric": "confirmed_cases",
  "value": 3605,
  "geography": "national_drc",
  "count_type": "cumulative",
  "date": "2026-08-05",
  "source": "France24",
  "url": "https://www.france24.com/en/video/20260805-dr-congo-is-set-to-open-its-largest-ever-ebola-treatment-facility"
 },
 {
  "as_of": "2026-07-30",
  "outbreak": true,
  "metric": "deaths",
  "value": 1587,
  "geography": "national_drc",
  "count_type": "cumulative",
  "date": "2026-08-05",
  "source": "France24",
  "url": "https://www.france24.com/en/video/20260805-dr-congo-is-set-to-open-its-largest-ever-ebola-treatment-facility"
 },
 {
  "outbreak": true,
  "geography": "national_drc",
  "count_type": "cumulative",
  "value": 930,
  "metric": "deaths",
  "as_of": "2026-07-20",
  "date": "2026-07-20",
  "source": "Google News - RDC (fr)",
  "url": "2026-07-20T10:26:25#7214280eb1b7"
 },
 {
  "as_of": null,
  "outbreak": true,
  "metric": "total_cases",
  "value": 3200,
  "geography": "national_drc",
  "count_type": "cumulative",
  "date": "2026-07-28",
  "source": "Google News - RDC (fr)",
  "url": "https://news.google.com/rss/articles/CBMinwFBVV95cUxONEVTbmRUOUowT0JFZEV1UVFiSG85OFBrSlJBa3F5d3ZreExoSEVCZzdxLWtRZHhyOWM0eTU1OVRWWjRnS3h3elhzNURXcDRjQU4zY1NDczFNZXU3SDF2TXRvRzdhMnJidlNRTjJXa2dnT29DbHRDSlhHUVlxQUhuWm1SeUJlaWN3WVYxbXotcmFwRTNRUUxSbkp4WFBrZ3M?oc=5"
 },
 {
  "as_of": null,
  "outbreak": true,
  "metric": "suspected_cases",
  "value": 80,
  "geography": "national_drc",
  "count_type": "cumulative",
  "date": "2026-05-16",
  "source": "Le Monde",
  "url": "https://www.lemonde.fr/afrique/article/2026/05/16/epidemie-de-fievre-d-ebola-deja-80-morts-suspectes-en-republique-democratique-du-congo-et-un-mort-en-ouganda-selon-les-autorites-sanitaires_6689895_3212.html"
 },
 {
  "as_of": null,
  "outbreak": true,
  "metric": "deaths",
  "value": 80,
  "geography": "national_drc",
  "count_type": "cumulative",
  "date": "2026-05-16",
  "source": "Le Monde",
  "url": "https://www.lemonde.fr/afrique/article/2026/05/16/epidemie-de-fievre-d-ebola-deja-80-morts-suspectes-en-republique-democratique-du-congo-et-un-mort-en-ouganda-selon-les-autorites-sanitaires_6689895_3212.html"
 },
 {
  "as_of": null,
  "outbreak": true,
  "metric": "deaths",
  "value": 1,
  "geography": "national_uganda",
  "count_type": "cumulative",
  "date": "2026-05-16",
  "source": "Le Monde",
  "url": "https://www.lemonde.fr/afrique/article/2026/05/16/epidemie-de-fievre-d-ebola-deja-80-morts-suspectes-en-republique-democratique-du-congo-et-un-mort-en-ouganda-selon-les-autorites-sanitaires_6689895_3212.html"
 },
 {
  "as_of": "2026-07-26",
  "value": 3000,
  "geography": "national_drc",
  "outbreak": true,
  "metric": "total_cases",
  "count_type": "cumulative",
  "date": "2026-07-26",
  "source": "Google News - DR Congo (en)",
  "url": "2026-07-26T03:36:00#1492de3b7561"
 },
 {
  "as_of": null,
  "outbreak": true,
  "metric": "total_cases",
  "value": 2000,
  "geography": "national_drc",
  "count_type": "cumulative",
  "date": "2026-07-15",
  "source": "Le Monde International",
  "url": "https://www.lemonde.fr/afrique/article/2026/07/15/en-republique-democratique-du-congo-l-epidemie-progresse-a-un-rythme-sans-precedent-selon-msf_6723561_3212.html"
 },
 {
  "as_of": null,
  "outbreak": true,
  "metric": "deaths",
  "value": 500,
  "geography": "national_drc",
  "count_type": "cumulative",
  "date": "2026-07-09",
  "source": "Google News - DR Congo (en)",
  "url": "https://news.google.com/rss/articles/CBMilwFBVV95cUxNRjNjaDlBallHanRQZnduQmctWmRIWG9WOGtRdk9GNktPVWRiUnQxbXBpbmhtSEo3anI1bDhENllwZWpkRDMyYWgwRERleXdOaXI1ZTBITkJSV25rMmNVVjBmWnp6YjlxUkdHdXgzeUZ3Z2w5dFZtMHI3b3UwbVd2U0MxejBNaE1BMGhyd0NXU1gzRWR5NXVV?oc=5"
 },
 {
  "as_of": null,
  "outbreak": true,
  "metric": "new_cases",
  "value": 1000,
  "geography": "national_drc",
  "count_type": "new",
  "date": "2026-07-27",
  "source": "Google News - RDC (fr)",
  "url": "https://news.google.com/rss/articles/CBMi5AFBVV95cUxNYUVTaldoSkNHVnRJNUhCWEc4U2tPSnlJa2RqZUdPNG51Rk5Zd2pHM3dVSENRdV9jaERUQVJGZTliNEFLZkhxa2VIakNQMlRzaUduQ2VSSE10RXNsUGVkV0VDam11WFhQa3dpTXlEZzhjMy1vd1pqSGVsRzVJOHJremFIUFV5SmlrZ0RUMllWS2JuZGZBMmFQT2NlZE5oajRuMUhJcGRiaGJQc28zZU5yMUlVelF6NWtoWEhvVGV6YWItYldCWEVDSWc5a2NtMnBVQm5IMkxnbEJadlZPa3htR1pqT20?oc=5"
 },
 {
  "as_of": null,
  "outbreak": true,
  "metric": "deaths",
  "value": 267,
  "geography": "national_drc",
  "count_type": "cumulative",
  "date": "2026-06-24",
  "source": "France24 French",
  "url": "https://www.france24.com/fr/%C3%A9missions/en-t%C3%AAte-%C3%A0-t%C3%AAte/20260624-l-%C3%A9pid%C3%A9mie-d-ebola-est-s%C3%A9rieuse-mais-pas-hors-de-contr%C3%B4le-dit-le-chef-de-l-africa-cdc"
 },
 {
  "as_of": null,
  "outbreak": true,
  "metric": "confirmed_cases",
  "value": 1000,
  "geography": "national_drc",
  "count_type": "cumulative",
  "date": "2026-06-24",
  "source": "France24 French",
  "url": "https://www.france24.com/fr/%C3%A9missions/en-t%C3%AAte-%C3%A0-t%C3%AAte/20260624-l-%C3%A9pid%C3%A9mie-d-ebola-est-s%C3%A9rieuse-mais-pas-hors-de-contr%C3%B4le-dit-le-chef-de-l-africa-cdc"
 },
 {
  "as_of": "2026-07-27",
  "outbreak": true,
  "metric": "total_cases",
  "value": 3075,
  "geography": "national_drc",
  "count_type": "cumulative",
  "date": "2026-07-27",
  "source": "Google News - RDC (fr)",
  "url": "https://news.google.com/rss/articles/CBMiqwFBVV95cUxQR3M4MkdmajdZVHVPdGkzVmlWS1huWXcyeG9rWG5OTFlSa0NnaXhTOVQ1QTlqblA0alBWVV9yRXo4ZjJ0TDhkakJwTjZYSnNwRjFkMkFJTE1xVkVSRURkRnZQZ0NfVm1INDJuT0R2OExFbzdEN0puQjgyQWlpZmpoQ1BwRW9YMnZ5YzFMWGU1Y0FFX2g3X25HOGFpUnlHQUlhbFF6M0h3QVlaWkE?oc=5"
 },
 {
  "as_of": "2026-07-27",
  "outbreak": true,
  "metric": "deaths",
  "value": 1354,
  "geography": "national_drc",
  "count_type": "cumulative",
  "date": "2026-07-27",
  "source": "Google News - RDC (fr)",
  "url": "https://news.google.com/rss/articles/CBMiqwFBVV95cUxQR3M4MkdmajdZVHVPdGkzVmlWS1huWXcyeG9rWG5OTFlSa0NnaXhTOVQ1QTlqblA0alBWVV9yRXo4ZjJ0TDhkakJwTjZYSnNwRjFkMkFJTE1xVkVSRURkRnZQZ0NfVm1INDJuT0R2OExFbzdEN0puQjgyQWlpZmpoQ1BwRW9YMnZ5YzFMWGU1Y0FFX2g3X25HOGFpUnlHQUlhbFF6M0h3QVlaWkE?oc=5"
 },
 {
  "outbreak": true,
  "as_of": "2026-07-23",
  "geography": "cross_border_total",
  "count_type": "cumulative",
  "metric": "deaths",
  "value": 1000,
  "date": "2026-07-23",
  "source": "Google News - RDC (fr)",
  "url": "2026-07-23T11:04:54#16edaab2c1fc"
 },
 {
  "as_of": "2026-06-20",
  "outbreak": true,
  "metric": "deaths",
  "value": 245,
  "geography": "national_drc",
  "count_type": "cumulative",
  "date": "2026-06-20",
  "source": "TASS English",
  "url": "https://tass.com/society/2149231"
 },
 {
  "as_of": "2026-06-20",
  "outbreak": true,
  "metric": "confirmed_cases",
  "value": 933,
  "geography": "national_drc",
  "count_type": "cumulative",
  "date": "2026-06-20",
  "source": "TASS English",
  "url": "https://tass.com/society/2149231"
 },
 {
  "as_of": null,
  "outbreak": true,
  "metric": "deaths",
  "value": 600,
  "geography": "national_drc",
  "count_type": "cumulative",
  "date": "2026-07-09",
  "source": "Google News - DR Congo (en)",
  "url": "https://news.google.com/rss/articles/CBMiO0FVX3lxTE51UUdsT0RwRUhUZ1IxS0c3ODFiN2VOVjFLdFc4Y1FXUnF4dEpMWFRGVTRqbk1nZkFhYzIw?oc=5"
 },
 {
  "as_of": "2026-07-09",
  "outbreak": true,
  "metric": "deaths",
  "value": 600,
  "geography": "national_drc",
  "count_type": "cumulative",
  "date": "2026-07-09",
  "source": "Google News - RDC (fr)",
  "url": "https://news.google.com/rss/articles/CBMi7wFBVV95cUxQYTRsYXlUVHpHMHNIemVUdlBMakhYc0RJeFlGMzVQMFFaN3BVRXJCNFctSnFMUGFHb2M1bGdjZ3ZmNTI4NkJNR2ktVU1TYWRHVGFxSG5IbXFiYmk2alJPZ2V3S2loTE40UTlnVFFlUkJzZi11amZCU1RoZjY5LW1fM04tMEhiUWVHSkN4d0gxeDlDd1ZCZTRhVmRSWUNTakdjVk9SSUZjYU1zQUg1WkhDcEtLVG1xdmdyQW9rVS0ydG5NajR6SGpiUzFiYy1LM0VEY3BRdEVmaEZMZzhfenVwLTlSdHpSWDM4LWhjNmxtQdIB7wFBVV95cUxQYTRsYXlUVHpHMHNIemVUdlBMakhYc0RJeFlGMzVQMFFaN3BVRXJCNFctSnFMUGFHb2M1bGdjZ3ZmNTI4NkJNR2ktVU1TYWRHVGFxSG5IbXFiYmk2alJPZ2V3S2loTE40UTlnVFFlUkJzZi11amZCU1RoZjY5LW1fM04tMEhiUWVHSkN4d0gxeDlDd1ZCZTRhVmRSWUNTakdjVk9SSUZjYU1zQUg1WkhDcEtLVG1xdmdyQW9rVS0ydG5NajR6SGpiUzFiYy1LM0VEY3BRdEVmaEZMZzhfenVwLTlSdHpSWDM4LWhjNmxtQQ?oc=5"
 },
 {
  "metric": "total_cases",
  "as_of": "2026-08-07",
  "geography": "national_drc",
  "outbreak": true,
  "count_type": "cumulative",
  "value": 4000,
  "date": "2026-08-07",
  "source": "Google News - DR Congo (en)",
  "url": "https://news.google.com/rss/articles/CBMiqwFBVV95cUxNdUlERnV6QzFFcXJyRDdqWEhnS09LNFJUbzZpa0hPY3doblJhLVB5V3V5R1VpQkxxYUU3eFJNZ1REekgwQU1sSlFMWExkNzlSVUtVN2JiMXVZamd6SU1DTlFBZXdQQ1VrMFBpazlPWm42VVM4OHlsN0ZDa3NpV0otVDlWclhnUkQtOXZ5cEU2bFhPSThZVWwyUURsYURsWUk1UXdjZGtWQl90MDQ?oc=5"
 },
 {
  "as_of": "2026-07-23",
  "value": 1033,
  "outbreak": true,
  "geography": "national_drc",
  "count_type": "cumulative",
  "metric": "deaths",
  "date": "2026-07-23",
  "source": "Google News - DR Congo (en)",
  "url": "2026-07-23T16:04:30#8bbf73b81072"
 },
 {
  "value": 2500,
  "geography": "national_drc",
  "count_type": "cumulative",
  "as_of": "2026-07-23",
  "outbreak": true,
  "metric": "total_cases",
  "date": "2026-07-23",
  "source": "Google News - DR Congo (en)",
  "url": "2026-07-23T16:04:30#8bbf73b81072"
 },
 {
  "as_of": null,
  "outbreak": true,
  "metric": "confirmed_cases",
  "value": 2000,
  "geography": "national_drc",
  "count_type": "cumulative",
  "date": "2026-07-15",
  "source": "Google News - DR Congo (en)",
  "url": "https://news.google.com/rss/articles/CBMizgFBVV95cUxQc0NWV05hWmZSZW5Vam56RWZQVWw3c0R3cll0cEhoajhrcmh2Q3drSlNfQ1lzQ2dtTFRXdEdiTlJYc05BVWIxakhlY1pwV3pGOXljMTRUcXpMWEJrLVhpZTg2Z1kwVDdkWWxvUm9jZnQ4VDI2c1gyTmxmN0tQMFRYd0tKV3pZUTJCcnMyTHhwNzZYMG9LcDU4MzlUNU5vTS1aaVlvZDdzSVFVdEI2V2w0b0NEd0dOSHJqOGZPaWx6VFVrRzdETU80NDhUTTNwUQ?oc=5"
 },
 {
  "as_of": null,
  "outbreak": true,
  "metric": "deaths",
  "value": 500,
  "geography": "national_drc",
  "count_type": "cumulative",
  "date": "2026-07-06",
  "source": "Google News - RDC (fr)",
  "url": "https://news.google.com/rss/articles/CBMiREFVX3lxTE9uVDB4U1lnQkVpRGdrNkZmbDlCZ296a2VpMDVZLU1QLU9lWXB1MUN6VTVPLXhFd0N4dnVMd3FVTElrbXF4?oc=5"
 },
 {
  "as_of": "2026-07-19",
  "outbreak": true,
  "metric": "deaths",
  "value": 864,
  "geography": "national_drc",
  "count_type": "cumulative",
  "date": "2026-07-19",
  "source": "Google News - DR Congo (en)",
  "url": "https://news.google.com/rss/articles/CBMidEFVX3lxTE1aX2MyUDlYZDdLcEpSVlozWjQzRmVQN05OeGI5VGtGUnZqTzhzaWc0NU50VFNTZHRnTnBNaEwwdmItR2pHbk1DMHZSSjlPMVFQcF9mXy1mSjduY2V0UWVweWpQX2c1X3NlaXRQd25FWVpJSjBl?oc=5"
 },
 {
  "as_of": "2026-07-19",
  "outbreak": true,
  "metric": "total_cases",
  "value": 2181,
  "geography": "national_drc",
  "count_type": "cumulative",
  "date": "2026-07-19",
  "source": "Google News - DR Congo (en)",
  "url": "https://news.google.com/rss/articles/CBMidEFVX3lxTE1aX2MyUDlYZDdLcEpSVlozWjQzRmVQN05OeGI5VGtGUnZqTzhzaWc0NU50VFNTZHRnTnBNaEwwdmItR2pHbk1DMHZSSjlPMVFQcF9mXy1mSjduY2V0UWVweWpQX2c1X3NlaXRQd25FWVpJSjBl?oc=5"
 },
 {
  "as_of": "2026-05-29",
  "outbreak": true,
  "metric": "suspected_cases",
  "value": 1028,
  "geography": "national_drc",
  "count_type": "cumulative",
  "date": "2026-05-29",
  "source": "Reuters Top News",
  "url": "https://news.google.com/rss/articles/CBMiygFBVV95cUxQYjVUdHFQTktIdTBzRDBsalFEaUFhcHNMb3h0eXk4bkhRZm8tN2pYenZSOEVzb3V3ZjdvQXNYTDdHbVRXVEptYklLSTY4bjU2Ti01RVlXNjB2OXRFa3hoWnRSemNvdzlReDNSLUtneG1IZU9FbUZWbXJHXzRRWWNLSDV5VFdrVGM1NURYZ3AtdzNOM3ROUTFFNzZBVjhXQmJkdnc2TGM4dWRtTXYzdlg4a3NJTmlnNlNCYjdMYmZfSUkzVldUNVdwcnFn?oc=5"
 },
 {
  "as_of": "2026-07-20",
  "outbreak": true,
  "metric": "deaths",
  "value": 930,
  "geography": "national_drc",
  "count_type": "cumulative",
  "date": "2026-07-20",
  "source": "Google News - DR Congo (en)",
  "url": "https://news.google.com/rss/articles/CBMikAFBVV95cUxQaVhrSzIwZUxLZEhOVzl3OUh0cDJmMjc0T0dMb0ZHbm9lUEhoX25VcGVxaXRGaW85NGlCZlFJOC1sblo3eHZvU185VVdobU41WGVBT09wMk5jZFFMNnllSzgxT19MdWdLQ3l4Q2Rsa3d2TVJBODIxNW5XTGZEQ1Y5RTZjNGVhRUlOZ2hNc1hTR1I?oc=5"
 },
 {
  "as_of": "2026-05-29",
  "outbreak": true,
  "metric": "suspected_cases",
  "value": 906,
  "geography": "national_drc",
  "count_type": "cumulative",
  "date": "2026-05-29",
  "source": "France24",
  "url": "https://www.france24.com/en/video/20260529-who-chief-lands-in-dr-congo-saying-ebola-outbreak-can-be-stopped"
 },
 {
  "as_of": "2026-05-29",
  "outbreak": true,
  "metric": "suspected_cases",
  "value": 223,
  "geography": "national_drc",
  "count_type": "cumulative",
  "date": "2026-05-29",
  "source": "France24",
  "url": "https://www.france24.com/en/video/20260529-who-chief-lands-in-dr-congo-saying-ebola-outbreak-can-be-stopped"
 },
 {
  "outbreak": true,
  "geography": "national_drc",
  "as_of": null,
  "value": 1890,
  "count_type": "cumulative",
  "metric": "deaths",
  "date": "2026-08-09",
  "source": "Google News - RDC (fr)",
  "url": "https://news.google.com/rss/articles/CBMizgFBVV95cUxNMGFYTFVmM0ZudGdtUW0wY2pVMjVINGVvb3B1NmVUc0g5UktmemV4Nk1IYzJiQTk0djYzeVVwTllWTl9ud0tHU1M3eU5XNGcxbDBvdWlDRjQ2cFA4cVVWTFFEc3F0MU5YTzZTTGVQVTVDdUFocTF0d2JKZk5oemg0NnZBX1R3ZTI2WjZWWmFPNWM4d2xpdUtZQWt2emktVk5UTnVqbFd1VWZmTE1qbmpQbldCclVqbkVYS2N5d2NqSWsxZlExWnNrN3Nncmcwd9IB0wFBVV95cUxOakpfeG5qV2dINldjQ3JNTW1VN2N2M3kwWHliS2ZYR0tYN0VNTnlQVzhvYVVhdzVvMUtBWUg2emVyQzVTZEh1ZXFocjlBTjFrcDNzZUNIU1J1ZkFYdmhjNXJMS3F4Q19kZ1d4N3QxX2V4YVZSbFFPdDdZbXFRdlMwSTRtaHZFQ0l1MFVKdEpNV0J4S2NTdUp4Q1JGMTViQ09jYTlzbWFiYlMtV1NYTF9PZlU4ZzNTVFQyMEhvMl9HSnZRMk5PTWRBZW9DeEt4bHlZeW1F?oc=5"
 },
 {
  "geography": "national_drc",
  "as_of": null,
  "count_type": "cumulative",
  "outbreak": true,
  "metric": "confirmed_cases",
  "value": 4100,
  "date": "2026-08-09",
  "source": "Google News - RDC (fr)",
  "url": "https://news.google.com/rss/articles/CBMizgFBVV95cUxNMGFYTFVmM0ZudGdtUW0wY2pVMjVINGVvb3B1NmVUc0g5UktmemV4Nk1IYzJiQTk0djYzeVVwTllWTl9ud0tHU1M3eU5XNGcxbDBvdWlDRjQ2cFA4cVVWTFFEc3F0MU5YTzZTTGVQVTVDdUFocTF0d2JKZk5oemg0NnZBX1R3ZTI2WjZWWmFPNWM4d2xpdUtZQWt2emktVk5UTnVqbFd1VWZmTE1qbmpQbldCclVqbkVYS2N5d2NqSWsxZlExWnNrN3Nncmcwd9IB0wFBVV95cUxOakpfeG5qV2dINldjQ3JNTW1VN2N2M3kwWHliS2ZYR0tYN0VNTnlQVzhvYVVhdzVvMUtBWUg2emVyQzVTZEh1ZXFocjlBTjFrcDNzZUNIU1J1ZkFYdmhjNXJMS3F4Q19kZ1d4N3QxX2V4YVZSbFFPdDdZbXFRdlMwSTRtaHZFQ0l1MFVKdEpNV0J4S2NTdUp4Q1JGMTViQ09jYTlzbWFiYlMtV1NYTF9PZlU4ZzNTVFQyMEhvMl9HSnZRMk5PTWRBZW9DeEt4bHlZeW1F?oc=5"
 },
 {
  "as_of": null,
  "outbreak": true,
  "metric": "deaths",
  "value": 300,
  "geography": "national_drc",
  "count_type": "cumulative",
  "date": "2026-06-26",
  "source": "Google News - DR Congo (en)",
  "url": "https://news.google.com/rss/articles/CBMiqAFBVV95cUxPQ1E5eEtJRXdjQi1FMnJMR29jTDk2bTg2b05oa2RZdmNmbUNsdFJ0Wm4zeEhHWWhVUWd5TWhJMHZBdzJkVHBWZ1JvY3VDWDFPTUNPOERKTndqc1RVYkp1aGZhTG5vakU3VWU4ZWdmMjFMV0dVeGRIUlY5cnlTclkxazh2MHJRSl8zRVlXc2sxYUlWclJKazNORmYyX29hYlFXU0NSaFJlbng?oc=5"
 },
 {
  "as_of": "2026-07-02",
  "outbreak": true,
  "metric": "confirmed_cases",
  "value": 1460,
  "geography": "national_drc",
  "count_type": "cumulative",
  "date": "2026-07-02",
  "source": "Google News - Kivu/M23 (fr)",
  "url": "https://news.google.com/rss/articles/CBMi4AFBVV95cUxQbkdEMDR4Y2hJMUw4WjlqZGNwOTgyX1dxMWt2S2hwRC0yamo3eFpuTUdBaGZrUHlFVW9CLWZkUnJ3LXFfVU9hSlNodllrNktNVlM2UGNsX2xidEYxems5bmlsUm44ZUREeUNuNFJpU2k3TVlyM1BpekJHVm5KT1VYR21nWmZJLUpwbVBiNFF2UTlQc3pnRm1Xb19pU0VBeXNGSS01a3hBeENXam9SU0ViaU9mWGRMWmZKVDRkb1hXWnN3bUNzZkc4QmpndTZtSjBIc0RjaEZXWkdLTDZ0VU0tTw?oc=5"
 },
 {
  "as_of": "2026-07-02",
  "outbreak": true,
  "metric": "confirmed_cases",
  "value": 54,
  "geography": "subnational",
  "count_type": "new",
  "date": "2026-07-02",
  "source": "Google News - Kivu/M23 (fr)",
  "url": "https://news.google.com/rss/articles/CBMi4AFBVV95cUxQbkdEMDR4Y2hJMUw4WjlqZGNwOTgyX1dxMWt2S2hwRC0yamo3eFpuTUdBaGZrUHlFVW9CLWZkUnJ3LXFfVU9hSlNodllrNktNVlM2UGNsX2xidEYxems5bmlsUm44ZUREeUNuNFJpU2k3TVlyM1BpekJHVm5KT1VYR21nWmZJLUpwbVBiNFF2UTlQc3pnRm1Xb19pU0VBeXNGSS01a3hBeENXam9SU0ViaU9mWGRMWmZKVDRkb1hXWnN3bUNzZkc4QmpndTZtSjBIc0RjaEZXWkdLTDZ0VU0tTw?oc=5"
 },
 {
  "outbreak": true,
  "value": 1500,
  "count_type": "cumulative",
  "geography": "national_drc",
  "metric": "deaths",
  "as_of": "2026-07-30",
  "date": "2026-07-30",
  "source": "Google News - RDC (fr)",
  "url": "2026-07-30T12:10:31#1cd96325246b"
 },
 {
  "as_of": null,
  "outbreak": true,
  "metric": "new_cases",
  "value": 1000,
  "geography": "national_drc",
  "count_type": "new",
  "date": "2026-07-27",
  "source": "Google News - RDC (fr)",
  "url": "https://news.google.com/rss/articles/CBMi-gFBVV95cUxPWm5WempXb3o3MEdTbU9RTFlldHVyUk5GWjFZM3JhcXdSeW14VzVMREJwMVdicDlpejA5YXFSNUx0MEt2SGxqakpZM0NhREdDcDB2MW1pWU9ZaDBzdVJ2NFRSbnc2eVQ5Zm5ERUZVZkFSRG5CcGoyeGJlV2R2c3RhVW91M1k3clM5blc3aDJtZUMxRHZCQVYxRjBHSnhGUWktY2RxMnZIZ0hCV09NdWNpQl9LbWpYZFYxOHZpckdUQVVydUE0bDl1WTZrODhVbER4ZWRQeHFUajllWF9BSDFlSFlCYnlrM0xRZ29HUEN0LXY1aDRuRE56S1Jn?oc=5"
 },
 {
  "outbreak": true,
  "as_of": "2026-07-23",
  "metric": "deaths",
  "geography": "national_drc",
  "value": 1000,
  "count_type": "cumulative",
  "date": "2026-07-23",
  "source": "Google News - DR Congo (en)",
  "url": "2026-07-23T07:39:33#52ea2c386e1c"
 },
 {
  "as_of": "2026-06-30",
  "outbreak": true,
  "metric": "confirmed_cases",
  "value": 1307,
  "geography": "national_drc",
  "count_type": "cumulative",
  "date": "2026-06-30",
  "source": "Google News - DR Congo (en)",
  "url": "https://news.google.com/rss/articles/CBMihAFBVV95cUxOb1FMQmpiMU9ZSG15N2NFRmpyVFowYnlWZXFPNjd2X1dmUzJxdDlOOWx1QjJ6b0oyNzQ2VGRDNTk0UDBlV2t3OFVvSVl3aU1EWF85ZWRmMG03S0lhNk9yTTFZdjNEYjJHbnJhbml1ZWZmc0s4VWRCaHRfblV6VGF6dGtiTXg?oc=5"
 },
 {
  "as_of": "2026-07-27",
  "outbreak": true,
  "metric": "total_cases",
  "value": 3000,
  "geography": "national_drc",
  "count_type": "cumulative",
  "date": "2026-07-27",
  "source": "Google News - RDC (fr)",
  "url": "https://news.google.com/rss/articles/CBMingFBVV95cUxQZUdVOUhpdENtdXFJbXRQa0dqX3U1M3p3Y2kzcUFZQkx4bWNTeGJpaXprUWRpRE9kLUoxUmJ4Q1RQd3pyQjVvbWRiR0xFMHdFMV8wa21IUUdkcUNDeTlVeEM5Mnk5RUxwSTFyV3BPVkdNZXl4X0tFUHJPbWFYd01tZ0doYTZMT01oWjZoWklxbjhJUURaX3ZDTXNnVjZwZw?oc=5"
 },
 {
  "as_of": "2026-07-13",
  "outbreak": true,
  "metric": "total_cases",
  "value": 1900,
  "geography": "national_drc",
  "count_type": "cumulative",
  "date": "2026-07-13",
  "source": "Google News - DR Congo (en)",
  "url": "https://news.google.com/rss/articles/CBMiqAFBVV95cUxNaVg3alk2Mlk1MFZCUF91bE4xelJLWDBFVGVueG9mSUFfMUwwX2pKREZCdF9Bckt0ZFpqYi14akJlNnRrd3pBQ29nRkF5ZGlYNGppTFRlekd2ZnVybTNvT0kwTTdkNWwtcmtadzFJYTBldTFNZjVKSnQ4M3hLSjZrVnZwTm5nOXRqR1pkQmd1b0wtMkpaWHM5NW03SjNTWVpKYUxKR1BoWErSAagBQVVfeXFMTWlYN2pZNjJZNTBWQlBfdWxOMXpSS1gwRVRlbnhvZklBXzFMMF9qSkRGQnRfQXJLdGRaamIteGpCZTZ0a3d6QUNvZ0ZBeWRpWDRqaUxUZXpHdmZ1cm0zb09JME03ZDVsLXJrWncxSWEwZXUxTWY1Skp0ODN4S0o2a1Z2cE5uZzl0akdaZEJndW9MLTJKWlhzOTVtN0ozU1laSmFMSkdQaFhK?oc=5"
 },
 {
  "as_of": null,
  "outbreak": true,
  "metric": "total_cases",
  "value": 2000,
  "geography": "national_drc",
  "count_type": "cumulative",
  "date": "2026-07-16",
  "source": "Politico.cd",
  "url": "https://beto.cd/ebola-rdc-2000-cas-msf-rythme-sans-precedent/"
 },
 {
  "as_of": "2026-05-16",
  "outbreak": true,
  "metric": "deaths",
  "value": 80,
  "geography": "national_drc",
  "count_type": "cumulative",
  "date": "2026-05-16",
  "source": "Punch Nigeria",
  "url": "https://punchng.com/drc-reports-80-deaths-in-new-ebola-outbreak-says-no-vaccine-available/?utm_source=rss.punchng.com&utm_medium=web"
 },
 {
  "as_of": "2026-06-08",
  "outbreak": true,
  "metric": "confirmed_cases",
  "value": 19,
  "geography": "cross_border_total",
  "count_type": "cumulative",
  "date": "2026-06-08",
  "source": "The Hindu",
  "url": "https://www.thehindu.com/news/international/who-chief-visits-ebola-hit-uganda/article71076304.ece"
 },
 {
  "as_of": "2026-06-08",
  "outbreak": true,
  "metric": "confirmed_cases",
  "value": 14,
  "geography": "national_uganda",
  "count_type": "cumulative",
  "date": "2026-06-08",
  "source": "The Hindu",
  "url": "https://www.thehindu.com/news/international/who-chief-visits-ebola-hit-uganda/article71076304.ece"
 },
 {
  "as_of": "2026-06-08",
  "outbreak": true,
  "metric": "confirmed_cases",
  "value": 5,
  "geography": "national_uganda",
  "count_type": "cumulative",
  "date": "2026-06-08",
  "source": "The Hindu",
  "url": "https://www.thehindu.com/news/international/who-chief-visits-ebola-hit-uganda/article71076304.ece"
 },
 {
  "as_of": null,
  "outbreak": true,
  "metric": "deaths",
  "value": 1000,
  "geography": "national_drc",
  "count_type": "cumulative",
  "date": "2026-07-20",
  "source": "Google News - DR Congo (en)",
  "url": "https://news.google.com/rss/articles/CBMiiwFBVV95cUxNMmFleFJMVWxqMnNRSFJtT1RYeG9fWjJsbWozNzZydHhVRVREUHhabDRJa19rWVYwdkhzUDZRdk5NU29BcHFtdjZpTFlHS1lhU0tkVjRBcHFQc2NQVEplTnNBalM5UFpNNDBTNnZCcWs0WmlNNnRPbzFXNzNxZnRvckdoRkVDZjRxVWtZ?oc=5"
 },
 {
  "as_of": null,
  "outbreak": true,
  "metric": "total_cases",
  "value": 2000,
  "geography": "national_drc",
  "count_type": "cumulative",
  "date": "2026-07-15",
  "source": "Google News - DR Congo (en)",
  "url": "https://news.google.com/rss/articles/CBMiiAFBVV95cUxONWFld29OZl9pejdyaXdHTmJYRFJaMUtqVnYxVHJqNVd3NVptV2FIaEZERzdYMVpMZ3YxcVRLaEpqRDhyR2dRWkt0N0dsS3Jvd1hMNnNuX2Z3V2JXNnZkVWVBU3RMSUM5MXRVNlZZcVkxSXpDV3ZpX3BPcXJsaWVNSmZ1eC1MYUhF?oc=5"
 },
 {
  "as_of": "2026-07-22",
  "outbreak": true,
  "metric": "deaths",
  "value": 1000,
  "geography": "cross_border_total",
  "count_type": "cumulative",
  "date": "2026-07-22",
  "source": "Google News - RDC (fr)",
  "url": "https://news.google.com/rss/articles/CBMi3AFBVV95cUxNTk5qdWMyYzZObDZ4empRemJtWXJQNEZzQ1FSTVowSEJyZHdrNWE0eTYyanc0OFFXaTRmMFVmRzFTX2g4dE9OSHMtejVaeUNiSkIyZXpLRnZwUlRzbzdEcElCYVp3MEowRTU3YVFZcUsyUlBvaW1aTVN4eF9Ha21PTmRnZm9wNG9sQi00aHA0UTBRTkpRRWdmSHktUlhINmdxR0ZWYXZYVURYNGFPRFBQNDZVMjVnMnZuYkFtVldLVng1dmZxT1ZkUW5kVjVlcXpLTU9nSFJsZk1ZUWVw?oc=5"
 },
 {
  "as_of": null,
  "outbreak": true,
  "metric": "deaths",
  "value": 130,
  "geography": "unclear",
  "count_type": "cumulative",
  "date": "2026-05-19",
  "source": "El Pais",
  "url": "https://elpais.com/sociedad/2026-05-19/la-oms-eleva-a-130-los-muertos-sospechosos-de-ebola-y-a-mas-de-500-los-infectados.html"
 },
 {
  "as_of": null,
  "outbreak": true,
  "metric": "suspected_cases",
  "value": 500,
  "geography": "unclear",
  "count_type": "cumulative",
  "date": "2026-05-19",
  "source": "El Pais",
  "url": "https://elpais.com/sociedad/2026-05-19/la-oms-eleva-a-130-los-muertos-sospechosos-de-ebola-y-a-mas-de-500-los-infectados.html"
 },
 {
  "as_of": null,
  "outbreak": false,
  "metric": "total_cases",
  "value": 106401,
  "geography": "national_drc",
  "count_type": "cumulative",
  "date": "2026-07-31",
  "source": "RFI Afrique",
  "url": "https://www.rfi.fr/fr/afrique/20260731-la-rdc-face-%C3%A0-une-multiplication-des-cas-de-chol%C3%A9ra-en-plus-de-l-%C3%A9pid%C3%A9mie-d-ebola"
 },
 {
  "as_of": null,
  "outbreak": false,
  "metric": "deaths",
  "value": 3124,
  "geography": "national_drc",
  "count_type": "cumulative",
  "date": "2026-07-31",
  "source": "RFI Afrique",
  "url": "https://www.rfi.fr/fr/afrique/20260731-la-rdc-face-%C3%A0-une-multiplication-des-cas-de-chol%C3%A9ra-en-plus-de-l-%C3%A9pid%C3%A9mie-d-ebola"
 },
 {
  "value": 2400,
  "count_type": "cumulative",
  "as_of": "2026-07-21",
  "metric": "total_cases",
  "outbreak": true,
  "geography": "national_drc",
  "date": "2026-07-21",
  "source": "Google News - DR Congo (en)",
  "url": "2026-07-21T04:46:22#75da0a172ff0"
 },
 {
  "as_of": null,
  "outbreak": true,
  "metric": "deaths",
  "value": 200,
  "geography": "national_drc",
  "count_type": "cumulative",
  "date": "2026-05-24",
  "source": "Le Monde",
  "url": "https://www.lemonde.fr/afrique/article/2026/05/24/ebola-avec-plus-de-200-morts-suspectes-en-rdc-l-epidemie-s-etend-et-menace-d-autres-pays_6692953_3212.html"
 },
 {
  "as_of": null,
  "outbreak": true,
  "metric": "deaths",
  "value": 1,
  "geography": "national_uganda",
  "count_type": "cumulative",
  "date": "2026-05-24",
  "source": "Le Monde",
  "url": "https://www.lemonde.fr/afrique/article/2026/05/24/ebola-avec-plus-de-200-morts-suspectes-en-rdc-l-epidemie-s-etend-et-menace-d-autres-pays_6692953_3212.html"
 },
 {
  "as_of": null,
  "outbreak": true,
  "metric": "deaths",
  "value": 87,
  "geography": "national_drc",
  "count_type": "cumulative",
  "date": "2026-05-17",
  "source": "ABC Australia",
  "url": "https://www.abc.net.au/news/2026-05-17/congolese-report-constant-burials-as-deaths-in-ebola-outbreak/106689434"
 },
 {
  "as_of": null,
  "outbreak": true,
  "metric": "deaths",
  "value": 1000,
  "geography": "cross_border_total",
  "count_type": "cumulative",
  "date": "2026-07-24",
  "source": "Google News - RDC (fr)",
  "url": "https://news.google.com/rss/articles/CBMiqAFBVV95cUxPMHMzbjVpYjZRejRMU05yVmJIRllkVTVzM2J0YXVIZE1KSDhUbXFKS1JBcTlZYWhtZ0RIeTBFTDlYeG12T0MzY0R1NUlMbEtDRFd1S29GbkNLNDdyYV9HR01zelBBbkc5d05XVlZVYU10UXQwRTFEVlgtQ25Jc0FWb1M4MXhnSG9zTFUydjJVWDZrVkNsd09FUFBoZ0VCSlhBUGQtV1kzbGo?oc=5"
 },
 {
  "as_of": null,
  "outbreak": true,
  "metric": "new_cases",
  "value": 1000,
  "geography": "national_drc",
  "count_type": "new",
  "date": "2026-07-27",
  "source": "Google News - RDC (fr)",
  "url": "https://news.google.com/rss/articles/CBMingFBVV95cUxNVnN6d3NnN1lfWVlIZEhXVjNIbU1tdDByRUxkeElIRTRNcGhkek1DYWpaNC1nVE9VVGNWQWdIT2NIUGNVSEtaNHpQVlRyNTJCV2JpREUtTlhId3g0MFBsbUZ4aElabkF6RGtHQ3dhdFJqcWJ3WmhPcUcwS2RHa0w2S3E2UGREZmtGQk9RSUVWVjBrX0ZlQU9WLUhOSDJpQQ?oc=5"
 },
 {
  "as_of": null,
  "outbreak": true,
  "metric": "confirmed_cases",
  "value": 275,
  "geography": "subnational",
  "count_type": "cumulative",
  "date": "2026-07-26",
  "source": "Radio Okapi",
  "url": "https://www.radiookapi.net/2026/07/26/actualite/sante/ebola-butembo-les-structures-sanitaires-privees-appelees-au-respect"
 },
 {
  "as_of": null,
  "outbreak": true,
  "metric": "deaths",
  "value": 172,
  "geography": "subnational",
  "count_type": "cumulative",
  "date": "2026-07-26",
  "source": "Radio Okapi",
  "url": "https://www.radiookapi.net/2026/07/26/actualite/sante/ebola-butembo-les-structures-sanitaires-privees-appelees-au-respect"
 },
 {
  "count_type": "cumulative",
  "geography": "national_drc",
  "value": 3000,
  "as_of": "2026-07-27",
  "outbreak": true,
  "metric": "total_cases",
  "date": "2026-07-27",
  "source": "Google News - RDC (fr)",
  "url": "2026-07-27T07:00:00#9a10aa0bbae4"
 },
 {
  "as_of": null,
  "outbreak": true,
  "metric": "suspected_cases",
  "value": 1000,
  "geography": "national_drc",
  "count_type": "cumulative",
  "date": "2026-06-01",
  "source": "France24",
  "url": "https://www.france24.com/en/americas/20260601-brazil-isolates-two-suspected-ebola-cases-as-congo-ebola-outbreak-exceeds-1000-cases"
 },
 {
  "as_of": null,
  "outbreak": true,
  "metric": "deaths",
  "value": 250,
  "geography": "national_drc",
  "count_type": "cumulative",
  "date": "2026-06-01",
  "source": "France24",
  "url": "https://www.france24.com/en/americas/20260601-brazil-isolates-two-suspected-ebola-cases-as-congo-ebola-outbreak-exceeds-1000-cases"
 },
 {
  "metric": "health_worker_cases",
  "as_of": null,
  "count_type": "unclear",
  "geography": "national_drc",
  "value": 100,
  "outbreak": true,
  "date": "2026-08-21",
  "source": "Google News - RDC (fr)",
  "url": "https://news.google.com/rss/articles/CBMirgFBVV95cUxNUDFTaVhfU0FGRG42UHkwS25DSDJHZFBiRzZlblFhZmp4TUk1RmhjSlQyZGJOMTN1czdnRW1lX0tsZjE5cGRxOURzWlppdXNCZUd6VlZJQlBOWFVtZmFIYmRUbkpIWFgySmxObnZZMTd1SHlHb29XZk54ZHUwRkF5bVpndU1xQmZkdG4taV9DRGs0YUNiR2YxcFdSc05YR3M0ZmVPcHMxdG8xNGRNX1HSAa4BQVVfeXFMTVAxU2lYX1NBRkRuNlB5MEtuQ0gyR2RQYkc2ZW5RYWZqeE1JNUZoY0pUMmRiTjEzdXM3Z0VtZV9LbGYxOXBkcTlEc1paaXVzQmVHelZWSUJQTlhVbWZhSGJkVG5KSFhYMkpsTm52WTE3dUh5R29vV2ZOeGR1MEZBeW1aZ3VNcUJmZHRuLWlfQ0RrNGFDYkdmMXBXUnNOWEdzNGZlT3BzMXRvMTRkTV9R?oc=5"
 },
 {
  "as_of": null,
  "outbreak": false,
  "metric": "suspected_cases",
  "value": 2,
  "geography": "other",
  "count_type": "unclear",
  "date": "2026-05-28",
  "source": "Times of India",
  "url": "https://timesofindia.indiatimes.com/city/delhi/2-suspected-ebola-cases-from-ahmedabad-bengaluru-triggers-airport-surveillance-quarantine-measures/articleshow/131362404.cms"
 },
 {
  "as_of": "2026-06-28",
  "outbreak": true,
  "metric": "confirmed_cases",
  "value": 1094,
  "geography": "national_drc",
  "count_type": "cumulative",
  "date": "2026-06-28",
  "source": "Google News - RDC (fr)",
  "url": "https://news.google.com/rss/articles/CBMipAFBVV95cUxQYWJoMXBmYklyaHpnTnBnOVpFMUE0aDU3UnVTY1BzaGJ2OE1sbWhSNE5HTk81QmpNblBtRl9qOTQyenRUcS01Z3Q0VEZ1QnhKTTc4SkVVa0wwRDl0c0tXS1NnMnlfaUdnendPSS1qNi1oV3JXWldGYlVFWGlQSDJ1S1JFdmEydFdCck03ZEQ4cFFxcHhtNkZqT2J3LUlEdmJtcmdWWQ?oc=5"
 },
 {
  "as_of": null,
  "outbreak": true,
  "metric": "confirmed_cases",
  "value": 3000,
  "geography": "national_drc",
  "count_type": "cumulative",
  "date": "2026-07-25",
  "source": "Google News - RDC (fr)",
  "url": "https://news.google.com/rss/articles/CBMie0FVX3lxTFB3OFRDQkc4ZDRPbDMxM2Z4SWZXRHFsbTQteUFqa3FxcXVxTkZzTkFYUHJFSFZ4WHBMU25HbFp0YXVPNWFVT041UTZadnRxdXlyQUc5VXJfS2E0bzBna05OLWEwb0hRMEJsWVlHeDY0SjRrWEVXNjFIaFczZw?oc=5"
 },
 {
  "value": 4000,
  "count_type": "cumulative",
  "metric": "total_cases",
  "outbreak": true,
  "geography": "national_drc",
  "as_of": "2026-08-06",
  "date": "2026-08-06",
  "source": "Google News - DR Congo (en)",
  "url": "https://news.google.com/rss/articles/CBMisAFBVV95cUxOcmZySmdqZzVyYlZnOWlhUzdMZG9sd1NFUV8zUXEwQnlxRXZSUGFqMlpGRENKYS1aSXpLQ3JWVmM1akZYOF9ZbTZUMHFuV2JCblpnTkFLMWpab182M0dsVzBSeW9KS0VPRXU0cHBSeFJSbUszS092OHhoU21seHZHNno2YUJRV0xfVkN0dlZrOWx5Smw3WTI2a0NGN2kyRmlvLWNZSzA1VjZZbzBtNHpnTg?oc=5"
 },
 {
  "as_of": "2026-07-13",
  "outbreak": true,
  "metric": "confirmed_cases",
  "value": 1873,
  "geography": "national_drc",
  "count_type": "cumulative",
  "date": "2026-07-13",
  "source": "Google News - DR Congo (en)",
  "url": "https://news.google.com/rss/articles/CBMilwFBVV95cUxNX3dscW11NUtfRVlBb0twazUyQjdrU2hyNmtEQnptcGVxMXRoOVpPYzVWc2VlN21HdExCQ2JjbVJIbjlORUtENUhPYzVMWUdXN3Q1NkRFallBZU5JVmNSUXhPWU9sTmZQeGg5akQ3RFNGdmJGeU9SdWs3UmRlN1kwWm8ydXQ4ckF4X1hwOVpoc2NOcGN6eGNv?oc=5"
 },
 {
  "as_of": "2026-07-13",
  "outbreak": true,
  "metric": "deaths",
  "value": 672,
  "geography": "national_drc",
  "count_type": "cumulative",
  "date": "2026-07-13",
  "source": "Google News - DR Congo (en)",
  "url": "https://news.google.com/rss/articles/CBMilwFBVV95cUxNX3dscW11NUtfRVlBb0twazUyQjdrU2hyNmtEQnptcGVxMXRoOVpPYzVWc2VlN21HdExCQ2JjbVJIbjlORUtENUhPYzVMWUdXN3Q1NkRFallBZU5JVmNSUXhPWU9sTmZQeGg5akQ3RFNGdmJGeU9SdWs3UmRlN1kwWm8ydXQ4ckF4X1hwOVpoc2NOcGN6eGNv?oc=5"
 },
 {
  "geography": "cross_border_total",
  "outbreak": true,
  "as_of": "2026-07-22",
  "value": 1000,
  "count_type": "cumulative",
  "metric": "deaths",
  "date": "2026-07-22",
  "source": "Google News - DR Congo (en)",
  "url": "2026-07-22T21:38:52#a1ed6462f17e"
 },
 {
  "value": 2181,
  "count_type": "cumulative",
  "geography": "national_drc",
  "metric": "confirmed_cases",
  "as_of": "2026-07-18",
  "outbreak": true,
  "date": "2026-07-18",
  "source": "Google News - DR Congo (en)",
  "url": "2026-07-18T07:00:11#2ddd6ceef493"
 },
 {
  "as_of": "2026-07-20",
  "metric": "total_cases",
  "value": 2340,
  "count_type": "cumulative",
  "geography": "national_drc",
  "outbreak": true,
  "date": "2026-07-20",
  "source": "Google News - Kivu/M23 (fr)",
  "url": "2026-07-20T09:33:14#03b310cd808b"
 },
 {
  "as_of": "2026-07-20",
  "geography": "national_drc",
  "outbreak": true,
  "metric": "deaths",
  "value": 925,
  "count_type": "cumulative",
  "date": "2026-07-20",
  "source": "Google News - Kivu/M23 (fr)",
  "url": "2026-07-20T09:33:14#03b310cd808b"
 },
 {
  "as_of": null,
  "outbreak": true,
  "metric": "deaths",
  "value": 131,
  "geography": "national_drc",
  "count_type": "cumulative",
  "date": "2026-05-19",
  "source": "South China Morning Post",
  "url": "https://www.scmp.com/news/world/africa/article/3354108/who-warns-scale-and-speed-deadly-ebola-outbreak?utm_source=rss_feed"
 },
 {
  "as_of": null,
  "outbreak": true,
  "metric": "deaths",
  "value": 500,
  "geography": "national_drc",
  "count_type": "cumulative",
  "date": "2026-07-06",
  "source": "Google News - DR Congo (en)",
  "url": "https://news.google.com/rss/articles/CBMiigFBVV95cUxOVmJpaGxQdVAwODRKLWg1ZXRDV01FNGtsNzdQdzNFY24xRm4tZlczY3BUQWpyTXFVZVBCSjE5dmhNcTVib2VPUVMzMWU4ZUt0ZFJTcnljOTluT1NaR0dSa3NsZHVMRHhqcHJQOTdpRWZreVdpOUZFX2FrR1haNExBVU8yS3N1bUJ5NWc?oc=5"
 },
 {
  "as_of": "2026-06-23",
  "outbreak": true,
  "metric": "total_cases",
  "value": 1000,
  "geography": "national_drc",
  "count_type": "cumulative",
  "date": "2026-06-23",
  "source": "AllAfrica Latest",
  "url": "https://allafrica.com/stories/202606230054.html"
 },
 {
  "as_of": null,
  "outbreak": true,
  "metric": "deaths",
  "value": 130,
  "geography": "subnational",
  "count_type": "cumulative",
  "date": "2026-06-23",
  "source": "AllAfrica Latest",
  "url": "https://allafrica.com/stories/202606230054.html"
 },
 {
  "as_of": "2026-07-09",
  "outbreak": true,
  "metric": "deaths",
  "value": 600,
  "geography": "national_drc",
  "count_type": "cumulative",
  "date": "2026-07-09",
  "source": "Google News - RDC (fr)",
  "url": "https://news.google.com/rss/articles/CBMiygFBVV95cUxOLTVkLUJ4MTFlUlBmU2lneTdzTFc2cnNxaUJHei1BLXZRVXh1U0NXd25ZS1NPQVdlUDVUSlR5TVdaSjZFZzFST1FGckRmd2hIY0U3V29XeG9EMW83NGVzem15LXRNak43U21qSW5xVlk4YVNlYWFPSEpzdmtSLUQ2TXRCVFZfYnBGQmN2MkdlQ2pnMlR3QUZraFY5RlpPUHlpODVrTDJaMUdSUzQtd2xGY1VFejZSR2lfWEU2YnRZQ2RESjZzbHF5Z2Jn?oc=5"
 },
 {
  "as_of": null,
  "outbreak": true,
  "metric": "total_cases",
  "value": 3000,
  "geography": "national_drc",
  "count_type": "cumulative",
  "date": "2026-07-26",
  "source": "Google News - DR Congo (en)",
  "url": "https://news.google.com/rss/articles/CBMirwFBVV95cUxPT2l2SWFuQmVVOWtfaHprcDBkMFBfM0hsbERnY3hYdHVxNHlNMkZLOVdaQ21ac1dqenBhQnJmSWRjc0hNd2RTcEZKZUdPaTRjX1hLZng2UDBtNVBudW5VLTIwZTBFdEVPdzJMdlB4c0V2OEVvdHgydG1JNnJ5UTA3ekFJYTZlWXBrV1BfRFRhT2U2VFFERDA4bEluR2J2bTVyWk1mUC1XS0hnVWd3eGJB?oc=5"
 },
 {
  "as_of": "2026-07-01",
  "outbreak": true,
  "metric": "total_cases",
  "value": 1460,
  "geography": "cross_border_total",
  "count_type": "cumulative",
  "date": "2026-07-04",
  "source": "Politico.cd",
  "url": "https://beto.cd/ebola-rdc-mobilite-frontieres-oim-financement-riposte/"
 },
 {
  "as_of": "2026-07-01",
  "outbreak": true,
  "metric": "deaths",
  "value": 447,
  "geography": "cross_border_total",
  "count_type": "cumulative",
  "date": "2026-07-04",
  "source": "Politico.cd",
  "url": "https://beto.cd/ebola-rdc-mobilite-frontieres-oim-financement-riposte/"
 },
 {
  "as_of": null,
  "geography": "national_drc",
  "metric": "deaths",
  "outbreak": true,
  "count_type": "cumulative",
  "value": 2000,
  "date": "2026-08-13",
  "source": "Google News - RDC (fr)",
  "url": "https://news.google.com/rss/articles/CBMivgFBVV95cUxOZnc1NEszSlFkRU13TEVCcWpnTUxiNXJCTnNfRnJRcnA5UkxrcTRmRmQ5THlDMmNzTml2SEltTHJSTmFBTHFPRkI3TEJoVEVMZy1zekZRM2NTVFBveFNyOXptWTlUQ3ZMUFNIUHVRbmtVd21ZdEtreTNHRVhiREZnbXdLaFZNZ3cwUVI2SGRyN0lpMmtXWVVnM0ozcXlHSmNGbHJIYnpkN2JBX01oUDlpUU9FRzlacVJPaG9RalJR?oc=5"
 },
 {
  "as_of": "2026-07-21",
  "outbreak": true,
  "metric": "total_cases",
  "value": 2400,
  "geography": "national_drc",
  "count_type": "cumulative",
  "date": "2026-07-21",
  "source": "Google News - DR Congo (en)",
  "url": "https://news.google.com/rss/articles/CBMivwFBVV95cUxPOU9GVGR4amZlRE9yS2RGYzBZS3I2cENhaC1vbUtLZDNWUXVoMDlCUGJnQVBnajBQbDhtTmtUNkREWU9acHE2clhoMFVjWUlDWUwtdDNrNFFkMjRBUnBoajF1dXFDR2JuakVxRllpam1TcnpPNklYalhDTTFvQV9NMlhQVHV2VmlzbDlTU2RtT1E1SENsbE0zVURxX0NselpIVHVuUkdkODgzdnNubl9FNmpMc293Ynpod3RVYmZxNA?oc=5"
 },
 {
  "as_of": null,
  "outbreak": true,
  "metric": "deaths",
  "value": 500,
  "geography": "national_drc",
  "count_type": "cumulative",
  "date": "2026-07-07",
  "source": "Google News - DR Congo (en)",
  "url": "https://news.google.com/rss/articles/CBMirwFBVV95cUxOR1ZiOExMaFdnVzBWYkp1VzcxOElkalh0RVh2TVJKbHVuaFFQUV9NX1F1WFRZS2xFQ0hYVWg4SFlhTktWdU1XNV9IQXE2M2lyVHpyNU5nanJNSUFaTF9mUnBvdEh1X3hkWnJqdHZtelNsUk9Kd1dtTU5fNHlHODByOFFKNGVhSTY5cVVmdlJsSU1WXzVZTmVfeHZrRFhmX1JIMEZJeVhzMG5Fc2xDak5V?oc=5"
 },
 {
  "as_of": null,
  "outbreak": true,
  "metric": "deaths",
  "value": 600,
  "geography": "national_drc",
  "count_type": "cumulative",
  "date": "2026-07-10",
  "source": "NPR World",
  "url": "https://www.npr.org/2026/07/10/g-s1-132930/ebola-outbreak-congo"
 },
 {
  "as_of": null,
  "outbreak": true,
  "metric": "deaths",
  "value": 15,
  "geography": "national_drc",
  "count_type": "cumulative",
  "date": "2025-09-04",
  "source": "DW Arabic",
  "url": "https://www.dw.com/ar/التفشي-الـ-16-إيبولا-يضرب-مجددا-الكونغو/a-73886202?maca=ara-rss-ar-all-1125-rdf"
 },
 {
  "as_of": null,
  "outbreak": true,
  "metric": "total_cases",
  "value": 1000,
  "geography": "national_drc",
  "count_type": "cumulative",
  "date": "2026-05-28",
  "source": "Japan Times",
  "url": "https://www.japantimes.co.jp/news/2026/05/28/world/science-health/congo-ebola-antibody-1000-cases/"
 },
 {
  "as_of": null,
  "outbreak": true,
  "metric": "total_cases",
  "value": 1000,
  "geography": "national_drc",
  "count_type": "cumulative",
  "date": "2026-06-22",
  "source": "Al Jazeera English",
  "url": "https://www.aljazeera.com/gallery/2026/6/22/ebola-cases-surpass-1000-in-congo-amid-violence-and-displacement?traffic_source=rss"
 },
 {
  "geography": "national_drc",
  "as_of": null,
  "metric": "deaths",
  "outbreak": true,
  "count_type": "cumulative",
  "value": 2600,
  "date": "2026-08-25",
  "source": "Google News - DR Congo (en)",
  "url": "https://news.google.com/rss/articles/CBMiXEFVX3lxTE81UzRNS2c0eTlvQ1NLSDVPYmMwNzdhQlFMX1Q4Z0hoTHFhQU83a05DT1hmZVFlNi0waHJkLWZnN1lpWGVHblVhUmtQek9CWkMyZWkxdVNpVEVoT3JU?oc=5"
 },
 {
  "as_of": null,
  "outbreak": true,
  "metric": "confirmed_cases",
  "value": 2000,
  "geography": "national_drc",
  "count_type": "cumulative",
  "date": "2026-07-15",
  "source": "Google News - DR Congo (en)",
  "url": "https://news.google.com/rss/articles/CBMitgFBVV95cUxNMERFaDVwN2NpUnJuenRmUllmRFJjQUFHNXBiQVM4R1pwTkl0N0IwNkNWOVU0YmhibXhEQVB2Qlk4SXFuRGR5d0o4d1JncHF1dkU3QkY1S1loMFFRVHZMRlRsQjZRaGFIRG1tQm5zcHBKVDZ1YmpGRkJyZjhneU95V3NVSE9pMmJocmh3YVFtTW5FVTJOekx1U1N2UHZwUDBtNjBrN3ZhS2QtVDdJNTNpcy1WMXItUQ?oc=5"
 },
 {
  "value": 1000,
  "as_of": null,
  "outbreak": true,
  "metric": "deaths",
  "geography": "national_drc",
  "count_type": "cumulative",
  "date": "2026-07-22",
  "source": "Google News - DR Congo (en)",
  "url": "2026-07-22T12:16:03#c8539e420867"
 },
 {
  "as_of": "2026-07-13",
  "outbreak": true,
  "metric": "total_cases",
  "value": 1900,
  "geography": "national_drc",
  "count_type": "cumulative",
  "date": "2026-07-13",
  "source": "Google News - DR Congo (en)",
  "url": "https://news.google.com/rss/articles/CBMiyAFBVV95cUxQWFhOZEo4VTR1b0RYQTRZQ3VYOVFMT1cwOEtOWHRTMnZRS3RIVW5BZTRPWmdvMDJ5and4S0h6cGg5ZGF0Y25IUndIci05clNNNlFPbFozcU5INVFTelRQMko1Rnh3dTZXVnBPU0NJMWtnRDFtMmh1eVlneTk0X3RsWkFodUZSRXdxaVBFUXM4UlVyZnpFNmNFT0pJd19fTEpaWDZBeXVWSW5LeDFDdURYTk9Ic215eDE3bml1STctM1lsZzQxcExycg?oc=5"
 },
 {
  "as_of": null,
  "outbreak": true,
  "metric": "confirmed_cases",
  "value": 2000,
  "geography": "national_drc",
  "count_type": "cumulative",
  "date": "2026-07-15",
  "source": "Google News - DR Congo (en)",
  "url": "https://news.google.com/rss/articles/CBMitgFBVV95cUxOVFhRQVJBRlFiZkxrZFpxRE0xMHZ0LWNxVHBwNnY1a1NVaDlPUkhqSlpkeDlBcl9NcHVYZ3poWEZJenJSYTdTOGlOcFZfbmUzTUZJYnp5WFJDdm9uYnN4UXRGUG9GQWF0a1NIRkJhRm5wN210bzZMYUpIOEw0dnQ2RVhLTGx1RFVLam1aUmp2TzlmM01rVzZNakZ2UFdrNjNQbWpfbGZlelNNb3lVSzdfa1dXTEhuZw?oc=5"
 },
 {
  "as_of": "2026-07-25",
  "outbreak": true,
  "metric": "total_cases",
  "geography": "national_drc",
  "value": 3000,
  "count_type": "cumulative",
  "date": "2026-07-25",
  "source": "Google News - DR Congo (en)",
  "url": "2026-07-25T23:26:45#0fadd8582149"
 },
 {
  "as_of": "2026-05-25",
  "outbreak": true,
  "metric": "total_cases",
  "value": 7,
  "geography": "national_uganda",
  "count_type": "cumulative",
  "date": "2026-05-25",
  "source": "PBS NewsHour World",
  "url": "https://www.pbs.org/newshour/world/ugandan-health-officials-report-new-ebola-virus-infections-bringing-cases-to-7"
 },
 {
  "as_of": "2026-05-25",
  "outbreak": true,
  "metric": "total_cases",
  "value": 2,
  "geography": "national_uganda",
  "count_type": "new",
  "date": "2026-05-25",
  "source": "PBS NewsHour World",
  "url": "https://www.pbs.org/newshour/world/ugandan-health-officials-report-new-ebola-virus-infections-bringing-cases-to-7"
 },
 {
  "as_of": null,
  "outbreak": true,
  "metric": "deaths",
  "value": 500,
  "geography": "national_drc",
  "count_type": "cumulative",
  "date": "2026-07-08",
  "source": "Google News - RDC (fr)",
  "url": "https://news.google.com/rss/articles/CBMitwFBVV95cUxQQTNXcWl1S0dZMHNoQWJHb3BDRkpaeG15THNzR0V3VnVpLTE1bktaYTlidjVia3pNVWxRaW1GRTJQaFE5WVhISzRZVFV2cUhXZEwtY09uMUlvU3lDRkQ1TFFnLWpkcnBkN0w1N2VUZ0FRb0cxVzdCWVBfOHR1dGI2Ylg4dUpoOWhpTjZ4YlRUVW1KVW9TdzZfZkw0UU40NWlBVk9Dck9EYkt3V2o0UVlsR1FGd0puc1k?oc=5"
 },
 {
  "value": 1000,
  "count_type": "cumulative",
  "as_of": "2026-07-23",
  "outbreak": true,
  "metric": "deaths",
  "geography": "national_drc",
  "date": "2026-07-23",
  "source": "NPR World",
  "url": "2026-07-23T04:45:45#7a4fe51bcfb6"
 },
 {
  "as_of": null,
  "outbreak": true,
  "metric": "confirmed_cases",
  "value": 1500,
  "geography": "national_drc",
  "count_type": "cumulative",
  "date": "2026-07-05",
  "source": "Google News - RDC (fr)",
  "url": "https://news.google.com/rss/articles/CBMipgFBVV95cUxNczNXQWZFNjQ3Qm9UVG42LWtPbDMzOXJIdVFTa05QY1daaHItUVZvdGdHWWppbzBYYlR6cmxIa3JBbFRPdjF6SkVFeHlDblBhb1loVGN4ejMtTFVfOTVteGdOcnA4MmIwbXdQOFpjNDk3dDVqTHFyTFVONjBKOWs0czBLMzRKUTM1dTMzdDZKZVVGZENHX1RKNUllSDVZLWpBVS0xMW53?oc=5"
 },
 {
  "as_of": null,
  "outbreak": true,
  "metric": "deaths",
  "value": 300,
  "geography": "national_drc",
  "count_type": "cumulative",
  "date": "2026-06-26",
  "source": "Asharq Al-Awsat",
  "url": "https://english.aawsat.com/node/5288913"
 },
 {
  "as_of": "2026-07-22",
  "outbreak": true,
  "metric": "deaths",
  "value": 1000,
  "geography": "cross_border_total",
  "count_type": "cumulative",
  "date": "2026-07-22",
  "source": "Google News - RDC (fr)",
  "url": "https://news.google.com/rss/articles/CBMiwgFBVV95cUxOelE3NDUwWl9lLWYwSG9aRDVacmlacXF4X0V6RXMxMnNLaXloS3ViN1hucVduMHQwaGlXeDYwZE5mYlRROV9JMHl0TWJKRTFkOFRWbW5BZ3BuMmxralV2NmFCYUhKc2ZCWWpWdkZXVVhoVjdlRWtOajRpdGQ2TGpfd1pGWGZ5eVR0c0NwTHhOWTJkdTdiM0pSYW04SmxBa3Bid21nSENpOHdrNzlqNFBYckdZOFJkSzFJelFvMDJZdGNnUQ?oc=5"
 },
 {
  "as_of": null,
  "outbreak": true,
  "metric": "total_cases",
  "value": 1200,
  "geography": "national_drc",
  "count_type": "cumulative",
  "date": "2026-06-27",
  "source": "Google News - DR Congo (en)",
  "url": "https://news.google.com/rss/articles/CBMiYkFVX3lxTFBnM082ZmhyM0xFdXlNREtkMjJIdzZIaHhtWnNSbUZGam5oUmNReDd2NGtwZEtrV0lhMGpESXp6di1pQ05Jd3B5WFZwZkZUc25uMFdUM2JZWjl1ZGNFaFBBcXNR?oc=5"
 },
 {
  "value": 70000,
  "count_type": "unclear",
  "geography": "national_drc",
  "as_of": null,
  "metric": "vaccinated",
  "outbreak": true,
  "date": "2026-08-20",
  "source": "Google News - RDC (fr)",
  "url": "https://news.google.com/rss/articles/CBMiuAFBVV95cUxQTmtmLWVPSzdIRXcya3FrLU1WNWg1alk2bTRJR2F1QTltUlFfUlJhc0xqc25pX2RaUmRWQ3lsZ1o5dl9fXzlvUS03aXlEN2luVzl0VHR2TEdSbGVvNXExbmlRY29aMjVmNm9yZ2VpX05ManB1aGtBR1RrSlVxdmhyUlUzS0pscXZ4b2ZEamVYSDh5b2JEb0d3eE1FTW81RzdocUd4YjZYaWJwRVRPYkpMZi1IaGwxb0lK?oc=5"
 },
 {
  "as_of": null,
  "outbreak": true,
  "metric": "deaths",
  "value": 1405,
  "geography": "national_drc",
  "count_type": "cumulative",
  "date": "2026-07-28",
  "source": "AllAfrica Latest",
  "url": "https://allafrica.com/stories/202607280060.html"
 },
 {
  "as_of": null,
  "outbreak": true,
  "metric": "confirmed_cases",
  "value": 3200,
  "geography": "national_drc",
  "count_type": "cumulative",
  "date": "2026-07-28",
  "source": "AllAfrica Latest",
  "url": "https://allafrica.com/stories/202607280060.html"
 },
 {
  "as_of": null,
  "outbreak": true,
  "metric": "deaths",
  "value": 500,
  "geography": "national_drc",
  "count_type": "cumulative",
  "date": "2026-07-06",
  "source": "Google News - RDC (fr)",
  "url": "https://news.google.com/rss/articles/CBMioAFBVV95cUxQR2tlNVBReFdxVVdoYW9vQ1JXS0FjTnlWUk9KNnowWFRMSE1nNmFFZmlUUmV6WXJaLVRrMmxPbnVHYVI4M1R1MUNMUjYwY1JKR1RUd3dyb204R2EyR0Z6dW90VzhOQWJBWHozTnhldGRSWmh2WWRsQ1hzU2FOQ1NRUnFpTnlvZjd0a0RodUNFYWs0M21CeHpEcXVtY3M5eEox?oc=5"
 },
 {
  "as_of": "2026-07-27",
  "outbreak": true,
  "metric": "confirmed_cases",
  "value": 3360,
  "geography": "national_drc",
  "count_type": "cumulative",
  "date": "2026-07-29",
  "source": "Politico.cd",
  "url": "https://beto.cd/ebola-rdc-3360-cas-27-juillet-pk-51-mambasa-deces-communautaires/"
 },
 {
  "as_of": "2026-07-27",
  "outbreak": true,
  "metric": "deaths",
  "value": 1487,
  "geography": "national_drc",
  "count_type": "cumulative",
  "date": "2026-07-29",
  "source": "Politico.cd",
  "url": "https://beto.cd/ebola-rdc-3360-cas-27-juillet-pk-51-mambasa-deces-communautaires/"
 },
 {
  "as_of": null,
  "outbreak": true,
  "metric": "deaths",
  "value": 100,
  "geography": "subnational",
  "count_type": "new",
  "date": "2026-07-29",
  "source": "Politico.cd",
  "url": "https://beto.cd/ebola-rdc-3360-cas-27-juillet-pk-51-mambasa-deces-communautaires/"
 },
 {
  "as_of": null,
  "outbreak": true,
  "metric": "total_cases",
  "value": 2000,
  "geography": "national_drc",
  "count_type": "cumulative",
  "date": "2026-07-15",
  "source": "Google News - DR Congo (en)",
  "url": "https://news.google.com/rss/articles/CBMiiAFBVV95cUxNaXRYVE9xWXJWUGVSWFYtdkFsT1BKaHNVbVNaSDBLWE9zcnZZblU1a2NYVWpZcnFQOTFYdTB3VTVyeFBxd0FGU0tUN0wxUTVXTGZnZDlyUXZQVEtNdFhJQ2VsMWQ1RDNfSHVLTk0xT0VGLW16WG55bnBvdXp1ai0xRWJpRjBwd1hN?oc=5"
 },
 {
  "as_of": null,
  "outbreak": true,
  "metric": "total_cases",
  "value": 3000,
  "geography": "national_drc",
  "count_type": "cumulative",
  "date": "2026-07-27",
  "source": "Google News - DR Congo (en)",
  "url": "https://news.google.com/rss/articles/CBMingFBVV95cUxPXzQzVkRBeV9aU184WXVWWUFvakhoVnE3bFdJM1I4QnJVS19CblB4R1gzX08wYUVyX1FuQ0YyY2RoTjJaY3pQMF84UzdCOTJ3ZDc3RndjZllfenptbk96MDJhZEo3YlRFcmJxS1h0cVJEcFlqWHYtTHB2Y0ZnYW9YRnZTbmhMSTAxdWc0ekk5RVVHWEVWMGxJMkNHZXBld9IBngFBVV95cUxPXzQzVkRBeV9aU184WXVWWUFvakhoVnE3bFdJM1I4QnJVS19CblB4R1gzX08wYUVyX1FuQ0YyY2RoTjJaY3pQMF84UzdCOTJ3ZDc3RndjZllfenptbk96MDJhZEo3YlRFcmJxS1h0cVJEcFlqWHYtTHB2Y0ZnYW9YRnZTbmhMSTAxdWc0ekk5RVVHWEVWMGxJMkNHZXBldw?oc=5"
 },
 {
  "as_of": null,
  "outbreak": true,
  "metric": "deaths",
  "value": 500,
  "geography": "national_drc",
  "count_type": "cumulative",
  "date": "2026-07-15",
  "source": "Google News - RDC (fr)",
  "url": "https://news.google.com/rss/articles/CBMid0FVX3lxTE9xWVBiakVEUlVLcFpZQW0ycUdDNmthLTluU1hiMEdnN25HMVdFNC15VXJ6ZDBzSVpWRXFtcHVSOHZyTVdhal9aUGpDX2ZsQktETGdhSnQ4VW5ON2o2X2JGb1IxNVBaNTJ3S1dCVUs5NFVVTUVnRlYw?oc=5"
 },
 {
  "outbreak": true,
  "geography": "national_drc",
  "metric": "total_cases",
  "value": 5000,
  "as_of": null,
  "count_type": "cumulative",
  "date": "2026-08-21",
  "source": "The Independent",
  "url": "https://www.independent.co.ug/drc-ebola-outbreak-remains-global-health-emergency-as-cases-surge/"
 },
 {
  "as_of": null,
  "outbreak": true,
  "metric": "confirmed_cases",
  "value": 3000,
  "geography": "national_drc",
  "count_type": "cumulative",
  "date": "2026-07-25",
  "source": "Google News - RDC (fr)",
  "url": "https://news.google.com/rss/articles/CBMi0wFBVV95cUxPOE9Sa29LS005ZDhXaXpGeVlhWW02TDZYVmw4NEhzMERTZGVkUmJNdTExUmtEWFFEWE5zU0M4bTRSVlNoYzVFNHZOWWRUY3V5SXdwUjg4bmczd1BfcVg1V1duTDRGeUctVWVENkg2Q0g1QzgzSWltQUFZNTh4T005X2tDQjhhYnNfaWVHdGVNLTN4VTZESHhoWEFRdVpiSnlIeWVUb3lpTjdJNlBFa2tBNG9qbHY1QnRlUEdFbldPU0Z4WW9acjl1cmVOTEItVElHbDYw?oc=5"
 },
 {
  "value": 3200,
  "count_type": "cumulative",
  "geography": "national_drc",
  "metric": "total_cases",
  "as_of": "2026-07-27",
  "outbreak": true,
  "date": "2026-07-27",
  "source": "Google News - DR Congo (en)",
  "url": "2026-07-27T22:25:33#e73fb9a8ebd7"
 },
 {
  "as_of": "2026-07-27",
  "outbreak": true,
  "count_type": "cumulative",
  "metric": "deaths",
  "value": 1405,
  "geography": "national_drc",
  "date": "2026-07-27",
  "source": "Google News - DR Congo (en)",
  "url": "2026-07-27T22:25:33#e73fb9a8ebd7"
 },
 {
  "count_type": "cumulative",
  "geography": "national_drc",
  "metric": "deaths",
  "outbreak": true,
  "as_of": "2026-07-20",
  "value": 900,
  "date": "2026-07-20",
  "source": "Google News - RDC (fr)",
  "url": "2026-07-20T15:28:49#1bda1506bb93"
 },
 {
  "as_of": "2026-05-23",
  "outbreak": true,
  "metric": "deaths",
  "value": 177,
  "geography": "national_drc",
  "count_type": "cumulative",
  "date": "2026-05-23",
  "source": "BBC Arabic",
  "url": "https://www.bbc.com/arabic/articles/cr7p312d3nro?at_medium=RSS&at_campaign=rss"
 },
 {
  "as_of": "2026-05-23",
  "outbreak": true,
  "metric": "suspected_cases",
  "value": 750,
  "geography": "national_drc",
  "count_type": "cumulative",
  "date": "2026-05-23",
  "source": "BBC Arabic",
  "url": "https://www.bbc.com/arabic/articles/cr7p312d3nro?at_medium=RSS&at_campaign=rss"
 },
 {
  "as_of": null,
  "outbreak": true,
  "metric": "total_cases",
  "value": 4000,
  "geography": "national_drc",
  "count_type": "cumulative",
  "date": "2026-08-03",
  "source": "Google News - DR Congo (en)",
  "url": "https://news.google.com/rss/articles/CBMi3wFBVV95cUxNY3lwV24xbVFzZDlhTEJBLW9YRVFwVDdqc0p6dHhiZERqWFlzeFNaS2hOR3drdVBDMGlRODNEU2F2aVBjN1k1NXdOSzdLaFFCVVRaMVJBU21Sd0hVWXg0ZUhaQU9UOTFVQWhyR0FEWl90QzVWajkwcUxCcnlWcEwzMGkybzVFUzBqX09VcXU1MTRoSzVZWnBHS0hXVm56dmJGN0lzQnZNU0lTOVdfRzFOQWNDZEFVTU5Cc2tla0lsZXlfdGtJMXRGVjJPeVk0LWV5M3NWRW1XLUs0OW53RENB0gHfAUFVX3lxTE1jeXBXbjFtUXNkOWFMQkEtb1hFUXBUN2pzSnp0eGJkRGpYWXN4U1pLaE5Hd2t1UEMwaVE4M0RTYXZpUGM3WTU1d05LN0toUUJVVFoxUkFTbVJ3SFVZeDRlSFpBT1Q5MVVBaHJHQURaX3RDNVZqOTBxTEJyeVZwTDMwaTJvNUVTMGpfT1VxdTUxNGhLNVlacEdLSFdWbnp2YkY3SXNCdk1TSVM5V19HMU5BY0NkQVVNTkJza2VrSWxleV90a0kxdEZWMk95WTQtZXkzc1ZFbVctSzQ5bndEQ0E?oc=5"
 },
 {
  "as_of": null,
  "outbreak": true,
  "metric": "deaths",
  "value": 500,
  "geography": "national_drc",
  "count_type": "cumulative",
  "date": "2026-07-06",
  "source": "Google News - DR Congo (en)",
  "url": "https://news.google.com/rss/articles/CBMiU0FVX3lxTE1XMFFmMnJmTlpFSENvVEJ5Mm9BSkl0R1NaemJjTDZWcUd3YWlVNzc0NFZZMnFxbG13WGVfUjczbnlZYloyYVBUdUJUZXRxU2pSdHk0?oc=5"
 },
 {
  "as_of": "2026-07-05",
  "outbreak": true,
  "metric": "deaths",
  "value": 490,
  "geography": "national_drc",
  "count_type": "cumulative",
  "date": "2026-07-05",
  "source": "Google News - DR Congo (en)",
  "url": "https://news.google.com/rss/articles/CBMimwFBVV95cUxQZWgxdjBaQVBDNFBaWkdNYWdjWVYxRlVGZzY0aXdQaDVMM1UwWUNnUVI4UlMwME10MFhlX0ZHX2Vwc1dFRkJNSmI3NVByR2o4MTk4cmF6eW1DOUlaeXdYM3BrU2ZmdllCalozaE5Yc1NtUk9DaFktYkx5SW50ZzlicmdsQ1N3N1MyWTZFcmdRcWNQS2QyemtnNy1Dcw?oc=5"
 },
 {
  "as_of": "2026-05-15",
  "outbreak": true,
  "metric": "deaths",
  "value": 4,
  "geography": "subnational",
  "count_type": "cumulative",
  "date": "2026-05-15",
  "source": "France24 Arabic",
  "url": "https://www.france24.com/ar/%D8%A3%D9%81%D8%B1%D9%8A%D9%82%D9%8A%D8%A7/20260515-%D9%81%D9%8A%D8%B1%D9%88%D8%B3-%D8%A5%D9%8A%D8%A8%D9%88%D9%84%D8%A7-%D9%8A%D8%AA%D9%81%D8%B4%D9%89-%D8%A7%D9%84%D9%83%D9%88%D9%86%D8%BA%D9%88-%D8%A7%D9%84%D8%AF%D9%8A%D9%85%D9%82%D8%B1%D8%A7%D8%B7%D9%8A%D8%A9-%D8%AE%D8%B7%D8%B1-%D9%85%D8%B1%D8%B6"
 },
 {
  "as_of": "2026-05-15",
  "outbreak": true,
  "metric": "suspected_cases",
  "value": 246,
  "geography": "subnational",
  "count_type": "cumulative",
  "date": "2026-05-15",
  "source": "France24 Arabic",
  "url": "https://www.france24.com/ar/%D8%A3%D9%81%D8%B1%D9%8A%D9%82%D9%8A%D8%A7/20260515-%D9%81%D9%8A%D8%B1%D9%88%D8%B3-%D8%A5%D9%8A%D8%A8%D9%88%D9%84%D8%A7-%D9%8A%D8%AA%D9%81%D8%B4%D9%89-%D8%A7%D9%84%D9%83%D9%88%D9%86%D8%BA%D9%88-%D8%A7%D9%84%D8%AF%D9%8A%D9%85%D9%82%D8%B1%D8%A7%D8%B7%D9%8A%D8%A9-%D8%AE%D8%B7%D8%B1-%D9%85%D8%B1%D8%B6"
 },
 {
  "as_of": "2026-05-15",
  "outbreak": true,
  "metric": "deaths",
  "value": 65,
  "geography": "subnational",
  "count_type": "cumulative",
  "date": "2026-05-15",
  "source": "France24 Arabic",
  "url": "https://www.france24.com/ar/%D8%A3%D9%81%D8%B1%D9%8A%D9%82%D9%8A%D8%A7/20260515-%D9%81%D9%8A%D8%B1%D9%88%D8%B3-%D8%A5%D9%8A%D8%A8%D9%88%D9%84%D8%A7-%D9%8A%D8%AA%D9%81%D8%B4%D9%89-%D8%A7%D9%84%D9%83%D9%88%D9%86%D8%BA%D9%88-%D8%A7%D9%84%D8%AF%D9%8A%D9%85%D9%82%D8%B1%D8%A7%D8%B7%D9%8A%D8%A9-%D8%AE%D8%B7%D8%B1-%D9%85%D8%B1%D8%B6"
 },
 {
  "count_type": "cumulative",
  "as_of": "2026-07-27",
  "metric": "total_cases",
  "geography": "national_drc",
  "outbreak": true,
  "value": 3000,
  "date": "2026-07-27",
  "source": "Google News - RDC (fr)",
  "url": "2026-07-27T07:08:58#e547c94be87d"
 },
 {
  "value": 1350,
  "count_type": "cumulative",
  "metric": "deaths",
  "as_of": "2026-07-27",
  "geography": "national_drc",
  "outbreak": true,
  "date": "2026-07-27",
  "source": "Google News - RDC (fr)",
  "url": "2026-07-27T07:08:58#e547c94be87d"
 },
 {
  "value": 1500,
  "count_type": "cumulative",
  "geography": "national_drc",
  "metric": "deaths",
  "as_of": "2026-07-30",
  "outbreak": true,
  "date": "2026-07-30",
  "source": "NYT World",
  "url": "2026-07-30T19:40:04#8d6e85c96a06"
 },
 {
  "as_of": "2026-07-28",
  "outbreak": true,
  "metric": "confirmed_cases",
  "value": 3200,
  "geography": "national_drc",
  "count_type": "cumulative",
  "date": "2026-07-28",
  "source": "Africanews",
  "url": "http://www.africanews.com/2026/07/28/drc-united-nations-announces-confirmed-ebola-cases-top-3200/"
 },
 {
  "as_of": null,
  "outbreak": true,
  "metric": "deaths",
  "value": 930,
  "geography": "national_drc",
  "count_type": "cumulative",
  "date": "2026-07-20",
  "source": "Google News - DR Congo (en)",
  "url": "https://news.google.com/rss/articles/CBMipAFBVV95cUxOTXg5YWcyV1FSTFpvVUk5Y3N4SmFHN2lKcFEwN0VwUHdfTFJOMFh1ZndMQUhJUWg3TnRyaURTN3RlRGxhNnNGakk1bEtrV1FKVS1FaGRhWXFVdWlBUmJzV1N4eEZFZEh3ZVNoSFRfbmJkMzAwWnJjTm1GUlhmMnNUdm1oOGdRLWI3ZHIwU2F6V0ZwR3FxaGlFOWd5UWlUR2VDVHJYVg?oc=5"
 },
 {
  "as_of": "2026-07-07",
  "outbreak": true,
  "metric": "confirmed_cases",
  "value": 1307,
  "geography": "national_drc",
  "count_type": "cumulative",
  "date": "2026-07-07",
  "source": "Google News - DR Congo (en)",
  "url": "https://news.google.com/rss/articles/CBMirwFBVV95cUxPcmdOYzJ5eXItLXpDN211VmRodVlfa0lkcm5jbFFScHFSUXJJekFPSk9oLWFUcnc3aUx1U3l6bmlkR3E4bzJXMWIwTE1YZHl5OEc5WlVQT2RGQ0JvWDVzZ1hIX0tySlpCZ1otQWx5N3h1dzBDV3dOc0x6UjlLMUVGRkE3VXhJODJDbV91UkdDbjRpdVBHREVRc3o0SXFTeGFiRDNlamVaWEJVQVFOejBz?oc=5"
 },
 {
  "as_of": "2026-07-07",
  "outbreak": true,
  "metric": "deaths",
  "value": 377,
  "geography": "national_drc",
  "count_type": "cumulative",
  "date": "2026-07-07",
  "source": "Google News - DR Congo (en)",
  "url": "https://news.google.com/rss/articles/CBMirwFBVV95cUxPcmdOYzJ5eXItLXpDN211VmRodVlfa0lkcm5jbFFScHFSUXJJekFPSk9oLWFUcnc3aUx1U3l6bmlkR3E4bzJXMWIwTE1YZHl5OEc5WlVQT2RGQ0JvWDVzZ1hIX0tySlpCZ1otQWx5N3h1dzBDV3dOc0x6UjlLMUVGRkE3VXhJODJDbV91UkdDbjRpdVBHREVRc3o0SXFTeGFiRDNlamVaWEJVQVFOejBz?oc=5"
 },
 {
  "as_of": null,
  "outbreak": true,
  "metric": "deaths",
  "value": 300,
  "geography": "national_drc",
  "count_type": "cumulative",
  "date": "2026-06-26",
  "source": "Google News - DR Congo (en)",
  "url": "https://news.google.com/rss/articles/CBMiwgFBVV95cUxQQ1B4aWxEbk1CTVoxQi1VTHcyQTUweDBpamlRSTM3dHZzc3Z5QXhaU2oxRTBoX3RiejUwS1dBQl9fVXVxU091WTliaVB4TnRwYlp2Znk2T3dwWmxna21tUF9qTTZfUDBBRFlvSXotUHJOWXVoUDdRWGdlTXZabG5lVWs1VGQ3dmxNRXpmLUtPWjg0blJiTlNSY0xYNkl2ck15enJLbFd6VXpFNjg0c190S29mM2JROWlZRHljMEpzckRLUQ?oc=5"
 },
 {
  "as_of": "2026-07-25",
  "outbreak": true,
  "metric": "confirmed_cases",
  "value": 3075,
  "geography": "national_drc",
  "count_type": "cumulative",
  "date": "2026-07-25",
  "source": "Google News - DR Congo (en)",
  "url": "https://news.google.com/rss/articles/CBMibkFVX3lxTE9lRlFTekx5SC1rMUYxRzduMGU2RFBhcU1EQ3o0NXItWWsyTHJnV29qZTlwLTRwVlduMTB2Z3h0djhJNjJ4Q0VOZjhKQXB1ZERNa0k2bE9XeTlMTG9DaXVsVXQ3bEhWaVdlTnNIS2ZR?oc=5"
 },
 {
  "as_of": "2026-07-25",
  "outbreak": true,
  "metric": "deaths",
  "value": 1354,
  "geography": "national_drc",
  "count_type": "cumulative",
  "date": "2026-07-25",
  "source": "Google News - DR Congo (en)",
  "url": "https://news.google.com/rss/articles/CBMibkFVX3lxTE9lRlFTekx5SC1rMUYxRzduMGU2RFBhcU1EQ3o0NXItWWsyTHJnV29qZTlwLTRwVlduMTB2Z3h0djhJNjJ4Q0VOZjhKQXB1ZERNa0k2bE9XeTlMTG9DaXVsVXQ3bEhWaVdlTnNIS2ZR?oc=5"
 },
 {
  "as_of": "2026-07-27",
  "outbreak": true,
  "metric": "confirmed_cases",
  "value": 3000,
  "geography": "national_drc",
  "count_type": "cumulative",
  "date": "2026-07-27",
  "source": "Google News - DR Congo (en)",
  "url": "https://news.google.com/rss/articles/CBMiqAFBVV95cUxNZGk5dE1hR0t3YUsxQkdNSVlUQXFCT0hoNUNsTmxrS0F3UFJGbEhEd2ZKTjRFNm05ZFNvSk1zQkdqQ3BoS3hHUVhKdk1HR2dIeGhpRWNsU04waFlZck9mTld0TWZ0eFZUdlhyY1pNWmlIUGxKeGpjUjFBdkhwZEtWM1hLc2xyUmxEY2tfVVBNd2kzZHNNQWRiZE82TzVTVVpMcUJ6QTU3bFE?oc=5"
 },
 {
  "metric": "confirmed_cases",
  "value": 5000,
  "count_type": "cumulative",
  "as_of": null,
  "geography": "national_drc",
  "outbreak": true,
  "date": "2026-08-20",
  "source": "Google News - RDC (fr)",
  "url": "https://news.google.com/rss/articles/CBMifkFVX3lxTE03OTNSVzRXeG1vZWdUMkhRN0dsZkFRSEF3YWd1WWl1WVZ0aWVpblNrTG1KeDh5anFRclZ5T0dvSWI3VnVSYVh4VnlHT3Q0TFhodE5fWjBxeDUzVVFwVm5LZTNNcEt1ZHdXUnhFUG95TWg4NDYtS0diYzF3MkVCZw?oc=5"
 },
 {
  "as_of": null,
  "metric": "deaths",
  "outbreak": true,
  "count_type": "cumulative",
  "value": 300,
  "geography": "subnational",
  "date": "2026-08-06",
  "source": "AllAfrica Latest",
  "url": "https://allafrica.com/stories/202608060260.html"
 },
 {
  "metric": "deaths",
  "as_of": "2026-07-23",
  "outbreak": true,
  "value": 1000,
  "count_type": "cumulative",
  "geography": "cross_border_total",
  "date": "2026-07-23",
  "source": "Google News - RDC (fr)",
  "url": "2026-07-23T11:14:48#445ed3867947"
 },
 {
  "as_of": "2026-07-11",
  "outbreak": true,
  "metric": "total_cases",
  "value": 1830,
  "geography": "national_drc",
  "count_type": "cumulative",
  "date": "2026-07-11",
  "source": "Google News - DR Congo (en)",
  "url": "https://news.google.com/rss/articles/CBMisAFBVV95cUxQTlMtQkd2ZTY4MzhnLUN5UVZoVm1LNEh2OE9Obk1lbVJONmRseEE1V2tjWVVMd2wwclVmREJpbERScTVmVWJBRWFXbFI2aUt4cTRyWEdJYldmdmNaZWJXT3FWbVZJZURpa0ZCWklPWlVqcEFPVTM2ZTQ4UFZJTkxFQnNoQ3RTWXdZLWZvZTE1WmJxSGJ2bWlXYzZjS1pYaEFpTEJ6ODBVVEpiQkxmV0hUX9IBuAFBVV95cUxNY1RxclFIYXJkbGhvLXZNU2NFazFTYXRKRWZZMWdvNTNSVHN4UHBveXpGUjhBazJ2ZXpVVG9YMzRvSEMwbDB1RW0xVERMalpURGFDc2QtS1ZtcU5wa2FWTUlLcnVNeUZkdE0wYm53eFd5WkZJeVRJa3ZlNElDMFFTbE5sRk1KQzFPOEdmV2JubzBSc0l4NDRjUDlySWRjQmNMN2d6WHBJaFpuWFY2aER6UmN4YkpJLVRR?oc=5"
 },
 {
  "as_of": "2026-07-11",
  "outbreak": true,
  "metric": "deaths",
  "value": 648,
  "geography": "national_drc",
  "count_type": "cumulative",
  "date": "2026-07-11",
  "source": "Google News - DR Congo (en)",
  "url": "https://news.google.com/rss/articles/CBMisAFBVV95cUxQTlMtQkd2ZTY4MzhnLUN5UVZoVm1LNEh2OE9Obk1lbVJONmRseEE1V2tjWVVMd2wwclVmREJpbERScTVmVWJBRWFXbFI2aUt4cTRyWEdJYldmdmNaZWJXT3FWbVZJZURpa0ZCWklPWlVqcEFPVTM2ZTQ4UFZJTkxFQnNoQ3RTWXdZLWZvZTE1WmJxSGJ2bWlXYzZjS1pYaEFpTEJ6ODBVVEpiQkxmV0hUX9IBuAFBVV95cUxNY1RxclFIYXJkbGhvLXZNU2NFazFTYXRKRWZZMWdvNTNSVHN4UHBveXpGUjhBazJ2ZXpVVG9YMzRvSEMwbDB1RW0xVERMalpURGFDc2QtS1ZtcU5wa2FWTUlLcnVNeUZkdE0wYm53eFd5WkZJeVRJa3ZlNElDMFFTbE5sRk1KQzFPOEdmV2JubzBSc0l4NDRjUDlySWRjQmNMN2d6WHBJaFpuWFY2aER6UmN4YkpJLVRR?oc=5"
 },
 {
  "metric": "total_cases",
  "value": 743,
  "count_type": "cumulative",
  "geography": "national_drc",
  "as_of": "2026-08-02",
  "outbreak": true,
  "date": "2026-08-06",
  "source": "Politico.cd",
  "url": "https://beto.cd/ebola-enfants-330-morts-rdc-recul-soins-ituri/"
 },
 {
  "value": 330,
  "count_type": "cumulative",
  "metric": "deaths",
  "geography": "national_drc",
  "outbreak": true,
  "as_of": "2026-08-02",
  "date": "2026-08-06",
  "source": "Politico.cd",
  "url": "https://beto.cd/ebola-enfants-330-morts-rdc-recul-soins-ituri/"
 },
 {
  "value": 300,
  "count_type": "cumulative",
  "outbreak": true,
  "metric": "deaths",
  "geography": "national_drc",
  "as_of": "2026-08-06",
  "date": "2026-08-06",
  "source": "Google News - DR Congo (en)",
  "url": "https://news.google.com/rss/articles/CBMigwFBVV95cUxPX0tyTld4OXQ1d3lJVzVHOFI5TFQ0UUlLUmthYm96TUU0dThKRm5TdE8zTXVaUnhIV3lwWFV5RHp5bld6TUVDVE5ITzRXUnQ2cUhXOHRpSm9tUk9qa0hIb0U3X2xFcWc0Umo2SUJUYnlqeU9fZlFTY2ZrVC0yNC12TlF6cw?oc=5"
 },
 {
  "as_of": null,
  "outbreak": true,
  "metric": "deaths",
  "value": 1587,
  "geography": "national_drc",
  "count_type": "cumulative",
  "date": "2026-08-02",
  "source": "Google News - DR Congo (en)",
  "url": "https://news.google.com/rss/articles/CBMiQ0FVX3lxTFBWYTk3bDVRZ2NCd1VDdFBTT2ZDWkkxaERvdVlrV0xwZ0hUVDRiUkRsamt2X1FFWGdsaG9LRjdMQ0RMY2_SAUJBVV95cUxOaXdfUU5rY0hLNUtZcklEZ3JNS2ZOdXA0TWdwWWhEbVl6OW1LaGVkVEd4Wm0xc1dMM2xTNkdZSWVtS3c?oc=5"
 },
 {
  "as_of": "2026-07-27",
  "outbreak": true,
  "metric": "confirmed_cases",
  "value": 3200,
  "geography": "national_drc",
  "count_type": "cumulative",
  "date": "2026-07-27",
  "source": "Google News - DR Congo (en)",
  "url": "https://news.google.com/rss/articles/CBMivwFBVV95cUxNMkhETGFaMnZkWW96UUdHMVpBOFhHZjJWay1tb3lBc0g0ZmY5SWtOYWppejVjRnVTLWFnbC1EamxSMkFQQXRQNkRsbWxxZHN4RFZKUkVsb0JoX04zU2VuSjZoUmhsMmoyeDFmcmptUWVYQktJUWpjMTVhSW45alpVLUtFdTlGLW1vSkVGdXlCS09VR21reW9yR3dxY0E3bTNISTgyMWs3S1AwcmdXVE5hejhRdFRyTk04c08wdms1UQ?oc=5"
 },
 {
  "as_of": null,
  "outbreak": true,
  "metric": "deaths",
  "value": 200,
  "geography": "unclear",
  "count_type": "cumulative",
  "date": "2026-06-18",
  "source": "AP News",
  "url": "https://news.google.com/rss/articles/CBMioAFBVV95cUxQRWVNX3FpaWFaa1REZDNMMFdDVHJsTTVPT0Fkd3d6b2k5RW1PZmVmX1FmTWhkbldSRVpFUThvRGQxaUx6NWQ3UVJlUEpXSi1QTUF5Mm1WWEFCRFI4bTdvMHhKM1BEQmFldEdHdGc2ejJaNl8zSUNnYUp0SGVIZ3FDWTZuNTlkZnF5TTUzQXJwbVJVX252OV9icXo1MUl4NmV0?oc=5"
 },
 {
  "as_of": "2026-07-06",
  "outbreak": true,
  "metric": "deaths",
  "value": 500,
  "geography": "national_drc",
  "count_type": "cumulative",
  "date": "2026-07-06",
  "source": "Le Monde International",
  "url": "https://www.lemonde.fr/afrique/article/2026/07/06/ebola-en-rdc-le-bilan-depasse-desormais-500-morts-annonce-l-oms_6721238_3212.html"
 },
 {
  "value": 4449,
  "count_type": "cumulative",
  "as_of": null,
  "metric": "confirmed_cases",
  "geography": "national_drc",
  "outbreak": true,
  "date": "2026-08-12",
  "source": "Reuters Top News",
  "url": "https://news.google.com/rss/articles/CBMivwFBVV95cUxQVnRNeGRyXzV4M0FFM3pHajE1VkJpbUhLYnZDQW9MaWhPWGR2TU1xQVlISWkzaWF2RVhlRnBrZ01CcHIxQ0w3ZkRDSVdDa1RZVFcwbnhxUkNCclhhcW15dnh1SnNPXzJ1QzY2OElZel9PLVRoSzdUYkM5a0JBcHlYdENwNVNoMWE5RWtRNUpCdjhuY2ZRMUtVYnpZUGFtT2ZaVmtXNGs3aU5VMjF6Znp0TlVqaWpxN0RTdnJaMFhHNA?oc=5"
 },
 {
  "as_of": "2026-06-09",
  "outbreak": true,
  "metric": "deaths",
  "value": 100,
  "geography": "national_drc",
  "count_type": "cumulative",
  "date": "2026-06-09",
  "source": "Asharq Al-Awsat",
  "url": "https://english.aawsat.com/node/5281963"
 },
 {
  "as_of": "2026-06-09",
  "outbreak": true,
  "metric": "total_cases",
  "value": 550,
  "geography": "national_drc",
  "count_type": "cumulative",
  "date": "2026-06-09",
  "source": "Asharq Al-Awsat",
  "url": "https://english.aawsat.com/node/5281963"
 },
 {
  "as_of": "2026-05-22",
  "outbreak": true,
  "metric": "suspected_cases",
  "value": 750,
  "geography": "national_drc",
  "count_type": "cumulative",
  "date": "2026-05-22",
  "source": "The Guardian World",
  "url": "https://www.theguardian.com/global-development/2026/may/22/suspected-ebola-cases-triple-in-a-week-as-who-warns-of-rapid-spread-in-drc"
 },
 {
  "as_of": "2026-05-15",
  "outbreak": true,
  "metric": "suspected_cases",
  "value": 246,
  "geography": "national_drc",
  "count_type": "cumulative",
  "date": "2026-05-22",
  "source": "The Guardian World",
  "url": "https://www.theguardian.com/global-development/2026/may/22/suspected-ebola-cases-triple-in-a-week-as-who-warns-of-rapid-spread-in-drc"
 },
 {
  "as_of": "2026-05-22",
  "outbreak": true,
  "metric": "deaths",
  "value": 177,
  "geography": "national_drc",
  "count_type": "cumulative",
  "date": "2026-05-22",
  "source": "The Guardian World",
  "url": "https://www.theguardian.com/global-development/2026/may/22/suspected-ebola-cases-triple-in-a-week-as-who-warns-of-rapid-spread-in-drc"
 },
 {
  "as_of": "2026-05-15",
  "outbreak": true,
  "metric": "deaths",
  "value": 65,
  "geography": "national_drc",
  "count_type": "cumulative",
  "date": "2026-05-22",
  "source": "The Guardian World",
  "url": "https://www.theguardian.com/global-development/2026/may/22/suspected-ebola-cases-triple-in-a-week-as-who-warns-of-rapid-spread-in-drc"
 },
 {
  "as_of": null,
  "outbreak": true,
  "metric": "deaths",
  "value": 400,
  "geography": "national_drc",
  "count_type": "cumulative",
  "date": "2026-07-03",
  "source": "Google News - DR Congo (en)",
  "url": "https://news.google.com/rss/articles/CBMigAFBVV95cUxPV3FhU1F3bmtCMWl4dVo1SW9HazVvTWdFdlBBenpVakdJTmZJcWxIN3R6ZExITlRlNzB0bEpvWl9kWk05aU8xWnQ0OWtLUkNremhMcDhvWXB1WE9iZTM2RWdpTHJSX2RHNl9rNDVYd0ZldlNmOU1ucFBPUGhpOEtKag?oc=5"
 },
 {
  "as_of": null,
  "outbreak": true,
  "metric": "confirmed_cases",
  "value": 1700,
  "geography": "national_drc",
  "count_type": "cumulative",
  "date": "2026-07-08",
  "source": "Google News - RDC (fr)",
  "url": "https://news.google.com/rss/articles/CBMie0FVX3lxTFA4NVc1ejhyM2YzSlVJR0liX0NzdTB0dm50dEVvckhlTWg4dHVQZExwNHg0WjRsNTE0cUtHSFd0SXVyNXpsODNlSW5GQjEtUjdVWk90RERFYUh1M2RSX3U5REVuanZEakFGdU8tTkE3cTZrZkdobElfV2hJQQ?oc=5"
 },
 {
  "as_of": "2026-07-19",
  "outbreak": true,
  "metric": "confirmed_cases",
  "value": 2267,
  "geography": "national_drc",
  "count_type": "cumulative",
  "date": "2026-07-19",
  "source": "Google News - DR Congo (en)",
  "url": "https://news.google.com/rss/articles/CBMiXkFVX3lxTE1KckNRUjlzbk04dk1kd2l3Q3R6MXR2ZmFyTXlFVHMwOU1aVnpsTEZBNzFrYS1ObVE1R1NONzNQbUc3QXBQLWt5cllEZ05OVHBFLWhLSmp4a2Z5UF9tU1E?oc=5"
 },
 {
  "as_of": null,
  "outbreak": true,
  "metric": "deaths",
  "value": 1000,
  "geography": "cross_border_total",
  "count_type": "cumulative",
  "date": "2026-07-22",
  "source": "Google News - RDC (fr)",
  "url": "https://news.google.com/rss/articles/CBMitwFBVV95cUxOMGVFMHhZVFUzQW50T0R3VmUzREQtblpycV85VHMwZ29pcGowZklYbnB3Y3IwR3plc0dCVlRXcVROV3UtN1JmN1hxSDVJb0psYlJHc1ZGdWxvZk9adEZOUGV1aUxsYmFNblJUUmJSc1VoelQ4V3pRejNENHNaQ1ktUmpYMnZ0OXFUeFdwY2VZY1JOeFp5cXVUSzYtNUZaeVJVdWpmUlZyRmVXMnZ1VE9pMmNXTDJOMEU?oc=5"
 },
 {
  "as_of": "2026-07-24",
  "outbreak": true,
  "metric": "deaths",
  "value": 1033,
  "geography": "national_drc",
  "count_type": "cumulative",
  "date": "2026-07-24",
  "source": "Google News - DR Congo (en)",
  "url": "https://news.google.com/rss/articles/CBMifEFVX3lxTE5nUkRSOWhlRGJnVEF0T3RwNFBpY3FYREdVOXJsMjRDYWI2Nmw5N2N3eXd3aFNvQkVickpOek05ejJ6MVI2a0I1dDZ1aTFta1RSbXl0MVNuREZob2VoenlseUM5ekYwdThsbVlrOG1pRUo3YnRabDYyb0V1clg?oc=5"
 },
 {
  "as_of": "2026-07-24",
  "outbreak": true,
  "metric": "confirmed_cases",
  "value": 2500,
  "geography": "national_drc",
  "count_type": "cumulative",
  "date": "2026-07-24",
  "source": "Google News - DR Congo (en)",
  "url": "https://news.google.com/rss/articles/CBMifEFVX3lxTE5nUkRSOWhlRGJnVEF0T3RwNFBpY3FYREdVOXJsMjRDYWI2Nmw5N2N3eXd3aFNvQkVickpOek05ejJ6MVI2a0I1dDZ1aTFta1RSbXl0MVNuREZob2VoenlseUM5ekYwdThsbVlrOG1pRUo3YnRabDYyb0V1clg?oc=5"
 },
 {
  "as_of": "2026-07-23",
  "outbreak": true,
  "metric": "deaths",
  "value": 1000,
  "geography": "national_drc",
  "count_type": "cumulative",
  "date": "2026-07-23",
  "source": "Google News - DR Congo (en)",
  "url": "https://news.google.com/rss/articles/CBMijAFBVV95cUxOVGtmc2YwcUFtdkROeTFGVnZzWWRMM0UyMXNPQ3QzeUhMTUpRa252UWRhWmppWnJ6bEljVktJUWl3M3ZUcUc0OHBQVWZVazRTS2JqRFE0REdGUzF5alVveVNEenJhY25PanhGc1c0ZFVSdklyQXJKQlM0NWthV05aUVVxbHl2a18taEJpaw?oc=5"
 },
 {
  "as_of": null,
  "outbreak": true,
  "metric": "confirmed_cases",
  "value": 77,
  "geography": "subnational",
  "count_type": "cumulative",
  "date": "2026-07-13",
  "source": "Google News - Kivu/M23 (fr)",
  "url": "https://news.google.com/rss/articles/CBMivgFBVV95cUxPLW9nOHZrdEZZUW9lck5oX0l6dVZ0bUlqdHdGMnBFSFhoNHdLdkhQRXhLbkxRakdIWmJobHJRM09nZ04zQUFpcG9paENHMWVrM1Q1SDYzdmdJVHFEaVRySG1JbktBcEVaNG1MT3h2VjFrZHVvNlZlMVB6NTYyeTVJal9kMXE2RjlVaEQxeFlLZ05hZ0NvbFlwZEc2NklSbVFKeXZiQk82MjF3VkpNeGJvTTRKVFo3T1J4cnNlRkNB?oc=5"
 },
 {
  "as_of": null,
  "outbreak": true,
  "metric": "deaths",
  "value": 48,
  "geography": "subnational",
  "count_type": "cumulative",
  "date": "2026-07-13",
  "source": "Google News - Kivu/M23 (fr)",
  "url": "https://news.google.com/rss/articles/CBMivgFBVV95cUxPLW9nOHZrdEZZUW9lck5oX0l6dVZ0bUlqdHdGMnBFSFhoNHdLdkhQRXhLbkxRakdIWmJobHJRM09nZ04zQUFpcG9paENHMWVrM1Q1SDYzdmdJVHFEaVRySG1JbktBcEVaNG1MT3h2VjFrZHVvNlZlMVB6NTYyeTVJal9kMXE2RjlVaEQxeFlLZ05hZ0NvbFlwZEc2NklSbVFKeXZiQk82MjF3VkpNeGJvTTRKVFo3T1J4cnNlRkNB?oc=5"
 },
 {
  "as_of": "2026-08-06",
  "count_type": "cumulative",
  "metric": "deaths",
  "value": 1800,
  "geography": "national_drc",
  "outbreak": true,
  "date": "2026-08-06",
  "source": "Google News - DR Congo (en)",
  "url": "https://news.google.com/rss/articles/CBMiswFBVV95cUxNcVd6YV96LWFLSjVCaHBXUDBOdEVDR1o0dmhpcVJ4eXZwQ3pxSzV6eGl6dGdveENBMlZRTWtqck4yV0t3bnM3OHJtNDV6SjNCNVliSWhLaHEwT2txUDBIUlNrSU1OZlFTc1ZxYVdFNHFfZzQxdWxhVXFtWGFjNEZseHZGOUEyRXVweXAyb2I1UVdaWnFHV3UtX1ZwRTRVcXBlYl9tOHZUeFpheVVLQmx3ZXpLWdIBuAFBVV95cUxOYnZZTnJJWkNWaVFQa2xES0N0S2hoS0w0YVFKM3R2UnhKd0FRRHZlWm5QWlNUeGtQVndxLVVpYU5LVHMyRElpYWozZDlPYkZ3VlJ0NWRWZ0VTVUNCbmx6V1BwTHUyU3FFeHJOckhDeUF4LURoQXB6eE9CMDVhaEh3VERjcldrY21Dd1dsNGVnbVpWX3VBbF9saTRLcjViYlI5SjhuS2RCM1dXV29iN3NFck9yaHpuZGdi?oc=5"
 },
 {
  "as_of": null,
  "outbreak": true,
  "metric": "total_cases",
  "value": 1000,
  "geography": "subnational",
  "count_type": "cumulative",
  "date": "2026-06-22",
  "source": "France24 French",
  "url": "https://www.france24.com/fr/%C3%A9missions/journal-de-l-afrique/20260622-plus-de-1-000-cas-et-plus-de-250-d%C3%A9c%C3%A8s-confirm%C3%A9s-d-ebola-bundibugyo-dans-l-est-de-la-rd-congo"
 },
 {
  "as_of": null,
  "outbreak": true,
  "metric": "deaths",
  "value": 250,
  "geography": "subnational",
  "count_type": "cumulative",
  "date": "2026-06-22",
  "source": "France24 French",
  "url": "https://www.france24.com/fr/%C3%A9missions/journal-de-l-afrique/20260622-plus-de-1-000-cas-et-plus-de-250-d%C3%A9c%C3%A8s-confirm%C3%A9s-d-ebola-bundibugyo-dans-l-est-de-la-rd-congo"
 },
 {
  "geography": "cross_border_total",
  "value": 1000,
  "count_type": "cumulative",
  "as_of": "2026-07-23",
  "metric": "deaths",
  "outbreak": true,
  "date": "2026-07-23",
  "source": "Google News - RDC (fr)",
  "url": "2026-07-23T20:53:03#2d863641bdf5"
 },
 {
  "geography": "national_drc",
  "metric": "total_cases",
  "outbreak": true,
  "as_of": null,
  "value": 3000,
  "count_type": "cumulative",
  "date": "2026-07-26",
  "source": "Google News - DR Congo (en)",
  "url": "2026-07-26T04:29:28#e82867a53333"
 },
 {
  "geography": "national_drc",
  "metric": "deaths",
  "count_type": "cumulative",
  "as_of": "2026-07-27",
  "outbreak": true,
  "value": 1405,
  "date": "2026-07-27",
  "source": "RFI English",
  "url": "2026-07-27T10:29:46#5a06c8d833ea"
 },
 {
  "outbreak": true,
  "count_type": "cumulative",
  "value": 3200,
  "metric": "confirmed_cases",
  "geography": "national_drc",
  "as_of": "2026-07-27",
  "date": "2026-07-27",
  "source": "RFI English",
  "url": "2026-07-27T10:29:46#5a06c8d833ea"
 },
 {
  "as_of": null,
  "outbreak": true,
  "metric": "deaths",
  "value": 1000,
  "geography": "national_drc",
  "count_type": "cumulative",
  "date": "2026-07-25",
  "source": "Africanews",
  "url": "http://www.africanews.com/2026/07/25/dr-congo-more-people-seeking-treatment-for-ebola-as-trust-grows/"
 },
 {
  "as_of": null,
  "outbreak": true,
  "metric": "deaths",
  "value": 600,
  "geography": "national_drc",
  "count_type": "cumulative",
  "date": "2026-07-09",
  "source": "Google News - RDC (fr)",
  "url": "https://news.google.com/rss/articles/CBMi6AFBVV95cUxNRmE2ME5CY05IeFdFbEt3Z2xQTEdkZWZSLXdUZFpTTDZUeV9UN2EzM1lPZ2lxTTVRd21iQkRUaXNBdzZsTHBnS0xHQTA2Q2NDSHZ3UU05QVZTRDdzclhIVk5zLVJnbXdrbVRqbXdycTRlZ29OUkprR1pKSDFmRFBvWUNiZWtWQVE1UXdPVEJCNDd6VE1UM2NKNFVfU3FzQW5wVmxHUzVpM0Z4bmcwcTdaQk9aTFFVZ0xfSmdqbGtTN212QmR2TkVGdnY0YmVMWm1kWXo1VUpJYzNwMDZ4bkQ5R2FFTU5yYW9q?oc=5"
 },
 {
  "as_of": null,
  "outbreak": true,
  "metric": "deaths",
  "value": 500,
  "geography": "national_drc",
  "count_type": "cumulative",
  "date": "2026-07-05",
  "source": "Google News - DR Congo (en)",
  "url": "https://news.google.com/rss/articles/CBMicEFVX3lxTE9KSVdNc1lQNE04Q1hHQ3pKc0JYVXBpTjBMNHBDdnBSSlYxbENFMFpOTFdRakRzemtpUUY1THd6Nll4SGZWZ0hhd0w2b3hoV3NnUnowaEotZXQ2bHdmTGl5NVgxb3NFZlFJV2xBckVmMFI?oc=5"
 },
 {
  "as_of": null,
  "outbreak": true,
  "metric": "deaths",
  "value": 400,
  "geography": "national_drc",
  "count_type": "cumulative",
  "date": "2026-07-02",
  "source": "Jamaica Observer",
  "url": "https://www.jamaicaobserver.com/2026/07/02/dr-congos-ebola-official-death-toll-exceeds-400-authorities-20260702-1418-046182/"
 },
 {
  "geography": "national_drc",
  "outbreak": true,
  "as_of": "2026-07-23",
  "value": 1000,
  "metric": "deaths",
  "count_type": "cumulative",
  "date": "2026-07-23",
  "source": "Straits Times",
  "url": "2026-07-23T19:27:56#ddf1acb8b050"
 },
 {
  "as_of": "2026-07-22",
  "outbreak": true,
  "metric": "deaths",
  "value": 1000,
  "geography": "cross_border_total",
  "count_type": "cumulative",
  "date": "2026-07-22",
  "source": "Google News - RDC (fr)",
  "url": "https://news.google.com/rss/articles/CBMivwFBVV95cUxOa2lzX0IzdGdkVmRSa2JqQ2huVXRaVU11MkZOLXJJcFhCYmJsTnd2RmliSjA3Vmh4Ykthc2R4NzFNRjVEaHF3eE1HRnJhZEt4MEZoa2dlTGdBME9ZODdpUU1zUnhVWjNEUEFZOVNFdGhtWVlrWDZfZy02S1UxMHIwVmFBMUJUWjIxVjQ3UnMyZXdqLWF3TDh2dU9idEVzOWxlSXAyYW1yWXpaV1pnSndzSjdIWldfZGpZQ3AzRlYxTQ?oc=5"
 },
 {
  "as_of": null,
  "outbreak": true,
  "metric": "total_cases",
  "value": 1528,
  "geography": "national_drc",
  "count_type": "cumulative",
  "date": "2026-07-05",
  "source": "Google News - RDC (fr)",
  "url": "https://news.google.com/rss/articles/CBMiSkFVX3lxTE8wa0c1QjQ2VEZBTjZYSTlySFpyRnF1ak1KRFA1UnQ0OEwwZlNGVS1aeTBQM2FVSEJ6aldsT2Z5TW5keVBkeWRnUk13?oc=5"
 },
 {
  "value": 3200,
  "outbreak": true,
  "metric": "total_cases",
  "count_type": "cumulative",
  "geography": "national_drc",
  "as_of": "2026-07-29",
  "date": "2026-07-29",
  "source": "UN News",
  "url": "2026-07-29T12:00:00#8c7669b75177"
 },
 {
  "as_of": "2026-08-02",
  "outbreak": true,
  "metric": "health_worker_cases",
  "value": 141,
  "geography": "subnational",
  "count_type": "cumulative",
  "date": "2026-08-02",
  "source": "Politico.cd",
  "url": "https://beto.cd/ebola-ituri-141-soignants-confirmes-41-morts-letalite/"
 },
 {
  "as_of": "2026-08-02",
  "outbreak": true,
  "metric": "deaths",
  "value": 41,
  "geography": "subnational",
  "count_type": "cumulative",
  "date": "2026-08-02",
  "source": "Politico.cd",
  "url": "https://beto.cd/ebola-ituri-141-soignants-confirmes-41-morts-letalite/"
 },
 {
  "value": 1000,
  "count_type": "cumulative",
  "as_of": "2026-07-22",
  "metric": "deaths",
  "geography": "national_drc",
  "outbreak": true,
  "date": "2026-07-22",
  "source": "Google News - RDC (fr)",
  "url": "2026-07-22T19:20:34#7aefa7e3cb72"
 },
 {
  "as_of": null,
  "outbreak": true,
  "metric": "total_cases",
  "value": 2400,
  "geography": "national_drc",
  "count_type": "cumulative",
  "date": "2026-07-21",
  "source": "Google News - DR Congo (en)",
  "url": "https://news.google.com/rss/articles/CBMiqwFBVV95cUxPcmhJOFlNamNJSUpFeVFQSExFVG9VWmEtcms3NTJHdkQ0R3FzaUphOTBzTV9TZ2FQdjYzWjFtNW50NkNPM2h2Y0dOODBCZDkxekhoMjUyckc3M2NxVm1CeW85a0tsejlXb0g2dHpjUUxNYktSVmMyX2ZCa01pRGFuRktfUTVpV1lVazhLTUhQSDU1VG4tUUMwRTBodVo0SFpwVWtpNC0tY0tVWWPSAasBQVVfeXFMT3JoSThZTWpjSUlKRXlRUEhMRVRvVVphLXJrNzUyR3ZENEdxc2lKYTkwc01fU2dhUHY2M1oxbTVudDZDTzNodmNHTjgwQmQ5MXpIaDI1MnJHNzNjcVZtQnlvOWtLbHo5V29INnR6Y1FMTWJLUlZjMl9mQmtNaURhbkZLX1E1aVdZVWs4S01IUEg1NVRuLVFDMEUwaHVaNEhacFVraTQtLWNLVVlj?oc=5"
 },
 {
  "as_of": "2026-06-03",
  "outbreak": true,
  "metric": "suspected_cases",
  "value": 116,
  "geography": "national_drc",
  "count_type": "cumulative",
  "date": "2026-06-03",
  "source": "Euronews",
  "url": "http://www.euronews.com/health/2026/06/03/who-drastically-revises-ebola-case-count-in-congo-down-to-116-from-over-1000"
 },
 {
  "as_of": null,
  "outbreak": true,
  "metric": "deaths",
  "value": 30,
  "geography": "subnational",
  "count_type": "cumulative",
  "date": "2026-06-19",
  "source": "Al Jazeera English",
  "url": "https://www.aljazeera.com/video/newsfeed/2026/6/19/aje-onl-nf_thirty-dead-at-drc-displacement-camp-ebola-threat-190626?traffic_source=rss"
 },
 {
  "as_of": "2026-07-02",
  "outbreak": true,
  "metric": "deaths",
  "value": 400,
  "geography": "national_drc",
  "count_type": "cumulative",
  "date": "2026-07-02",
  "source": "Google News - RDC (fr)",
  "url": "https://news.google.com/rss/articles/CBMi6gFBVV95cUxOczVreGVrSmYxQzJsUF96ZVhUbmtQX0V6YUd6YlhqMVBQcDRSRmJNSUx5TzRKa0d4LVhwTlBsaW5RQjExUHlMd0h2MTFQbVZieEJIc2ZGNEM5Q0szREdaR1VnazIxLVJKUFl0NXZlZmJVcmw0bHRxQWJJS0Y4YW1IZlNXY2I1S1RNSVd3UVZ5TUw4cUp0WW5rRjYtRXhsTERiTU00a3JtQTZ5LTFiQnoxeDV6dVFHSmlVTUtoVFFpTngtLTdmRUh0ZG80TmVkQUdIb3pFNi1CUC1JdVlEOVlhYWpIWm1GMTQ3OVE?oc=5"
 },
 {
  "as_of": "2026-07-29",
  "outbreak": true,
  "metric": "confirmed_cases",
  "value": 3360,
  "geography": "national_drc",
  "count_type": "cumulative",
  "date": "2026-07-29",
  "source": "Asharq Al-Awsat",
  "url": "https://english.aawsat.com/node/5301200"
 },
 {
  "as_of": null,
  "outbreak": true,
  "metric": "deaths",
  "value": 1500,
  "geography": "national_drc",
  "count_type": "cumulative",
  "date": "2026-07-30",
  "source": "Google News - RDC (fr)",
  "url": "https://news.google.com/rss/articles/CBMijwFBVV95cUxNQ25pclN6Z0JObW5oVlBYUmV1UEFTeTNpZnJJVTZEaHk2cmlwVGg1Zkk1c2VfNE9EN1N4NUp0MmdfWVJnZGFBNFRDUVJkWWdGUFNKdTFzd05UVXVSNjJpUkZYcG9SRG12T3dYeVBLTFYxSHQza1N2LXRsYVBDalphY1Z4NVN6MDJNU1BlaDBtZw?oc=5"
 },
 {
  "as_of": "2026-07-25",
  "outbreak": true,
  "metric": "confirmed_cases",
  "value": 2973,
  "geography": "national_drc",
  "count_type": "cumulative",
  "date": "2026-07-25",
  "source": "Google News - RDC (fr)",
  "url": "https://news.google.com/rss/articles/CBMimgFBVV95cUxPRkFDdHdSUVlockU4UlFvVnFnb1FLRWFBYVBPcGIza2RleFN0MDdrM3RGRmZVWk83TGpiWE1VOHJBMFdsLVlFN2R4TUl3bTR6X2JVc3lLYUVmVTJoMEhyeWxkWGVURmpTTGF0UTkzNTgtOU1WeFRwci11b1JUTzlUVFktVkwwS2t6R2t3VjU5RU5lTnhYTUxKZ253?oc=5"
 },
 {
  "as_of": "2026-07-25",
  "outbreak": true,
  "metric": "deaths",
  "value": 1309,
  "geography": "national_drc",
  "count_type": "cumulative",
  "date": "2026-07-25",
  "source": "Google News - RDC (fr)",
  "url": "https://news.google.com/rss/articles/CBMimgFBVV95cUxPRkFDdHdSUVlockU4UlFvVnFnb1FLRWFBYVBPcGIza2RleFN0MDdrM3RGRmZVWk83TGpiWE1VOHJBMFdsLVlFN2R4TUl3bTR6X2JVc3lLYUVmVTJoMEhyeWxkWGVURmpTTGF0UTkzNTgtOU1WeFRwci11b1JUTzlUVFktVkwwS2t6R2t3VjU5RU5lTnhYTUxKZ253?oc=5"
 },
 {
  "geography": "national_drc",
  "outbreak": true,
  "metric": "total_cases",
  "as_of": "2026-08-07",
  "value": 4000,
  "count_type": "cumulative",
  "date": "2026-08-07",
  "source": "Google News - DR Congo (en)",
  "url": "https://news.google.com/rss/articles/CBMiWEFVX3lxTFA4MHVOU3QtbDF4NFBtcHdFdVdJaFFFbnZkWk41c0FPTklLQ011MGhGY2N3cThWaVlNcTNjVTdTeEtJYm82alVZdDR5NkVpdlpaVTNEOGIycEg?oc=5"
 },
 {
  "as_of": "2026-07-29",
  "outbreak": true,
  "metric": "confirmed_cases",
  "value": 3360,
  "geography": "national_drc",
  "count_type": "cumulative",
  "date": "2026-07-29",
  "source": "Google News - RDC (fr)",
  "url": "https://news.google.com/rss/articles/CBMid0FVX3lxTE5RSXRORFBqSUhjTEJHYWhzZFJCUjJBejYtdWJsa210eHlvazNSaFdaOTVqVVFiVWR0NTJvSngxTGlrUXVndjlkendWWmRxMUpOUUV0OEd0QV9Mcmh5bFVDVkhja1lnVFVuYlZfS0NIZ1QwNkV0RFlj?oc=5"
 },
 {
  "as_of": null,
  "outbreak": true,
  "metric": "confirmed_cases",
  "value": 3500,
  "geography": "national_drc",
  "count_type": "cumulative",
  "date": "2026-07-31",
  "source": "Google News - RDC (fr)",
  "url": "https://news.google.com/rss/articles/CBMie0FVX3lxTFB0NThMbjNxUTJ1UHZYTENvV25iWlZIWElNX2hmS294NFVrNUlHTjc0SzZMMGxFS1FXQXpnbVFsYldHdkkzTExZbldhOE5jQ3BfazQtZjBuOHVsbEtXY2JXdUxOS0lPV2xQc05GTVByY0d3LXFtX1Jnb0thNA?oc=5"
 },
 {
  "as_of": null,
  "outbreak": true,
  "metric": "deaths",
  "value": 473,
  "geography": "national_drc",
  "count_type": "cumulative",
  "date": "2026-07-04",
  "source": "Google News - RDC (fr)",
  "url": "https://news.google.com/rss/articles/CBMiqwFBVV95cUxPVWdnOXBkQUZnYkVIRGF3U1llX2J6ZnpmLXY5Ukx0UTNROFRlSWF4Z3pZU0hqRDRXYTFPcjdpZ0RSRFI0em5OMDVfSUduR0RzUEZMMTRkQkxZSE8wdkZ5Nk80aVZJU3ZMWUM1blhJU3Q2bloySFp1czJxV045T0NzQ0hqQlhNWGEtLXhyb2l6VDczSUk2dnpfZEJQN2k2aFV3bW1STG9rS3M2UlU?oc=5"
 },
 {
  "as_of": null,
  "outbreak": true,
  "metric": "confirmed_cases",
  "value": 1500,
  "geography": "national_drc",
  "count_type": "cumulative",
  "date": "2026-07-04",
  "source": "Google News - RDC (fr)",
  "url": "https://news.google.com/rss/articles/CBMiqwFBVV95cUxPVWdnOXBkQUZnYkVIRGF3U1llX2J6ZnpmLXY5Ukx0UTNROFRlSWF4Z3pZU0hqRDRXYTFPcjdpZ0RSRFI0em5OMDVfSUduR0RzUEZMMTRkQkxZSE8wdkZ5Nk80aVZJU3ZMWUM1blhJU3Q2bloySFp1czJxV045T0NzQ0hqQlhNWGEtLXhyb2l6VDczSUk2dnpfZEJQN2k2aFV3bW1STG9rS3M2UlU?oc=5"
 },
 {
  "as_of": "2026-07-09",
  "outbreak": true,
  "metric": "deaths",
  "value": 600,
  "geography": "national_drc",
  "count_type": "cumulative",
  "date": "2026-07-09",
  "source": "Google News - DR Congo (en)",
  "url": "https://news.google.com/rss/articles/CBMijgFBVV95cUxNMlVncnQzYV9CcjJvVk81RElWbkJuaFEtTzNfc2o4MjNpOUM2RldEZ3pDQWxiaTRTcjYwZS1qRTNEeXpxa0wxdzZNM0daMXdwUWw2bkc4cVphN0toUWdDSlVSNXR3NkpMQzFjd2NNbHNSa25KUlFnV3hzMTJxR1FCTlVPSklKRlhTTFFoZWpB?oc=5"
 },
 {
  "geography": "national_drc",
  "count_type": "unclear",
  "value": 300,
  "as_of": "2026-08-06",
  "outbreak": true,
  "metric": "suspected_cases",
  "date": "2026-08-06",
  "source": "Google News - DR Congo (en)",
  "url": "https://news.google.com/rss/articles/CBMivwFBVV95cUxPeG1rSXdHY0lxM1FWMi10X3hFdHM4aVFDWGFIQ1Z0bjV6ajdMc3B2RTVEMjJQOUdqTE4wcEx5QTdvT284eXROMnVmekV5QkJhLVhuU0Q0TFhKRW5NY1E5T3NMdFZlb3ltRFBaZzhaa3pETk9MSWNhMG9ZTUtRcjllaG1LQUNRbE1JNWpNR1Z6U2dJZmRnOVhsY2tGcDg5VEdrYWJ6X0xzamE2VTlZN2E1cVRXaW5sRUN3WEpMQzl1UdIBvwFBVV95cUxNMU1GRUlpTG81cVF2WklXR0E2UzFmNVlMWEhoSHRfY29YVlFlNm5peVFMOEF4WFdWZzRsbm5fTUZtdVJVN2d5T3hSallrbVJDY3BtNDk0b09BM1BwV1ZOZ3dUMHRTMkFHWTJ4ZmlXZzhlbUdMN0Q4aGpNVzFKZnkyNUo5c3pJbWhWakdEVWoyY2JIQTh4SDdoMGM4SlRTOVNqSlUwbDUzYWFLTFdHTHJPaEVrRzE4ZnZQZ3ZSZXVYVQ?oc=5"
 },
 {
  "outbreak": true,
  "count_type": "cumulative",
  "geography": "national_drc",
  "as_of": null,
  "metric": "deaths",
  "value": 2000,
  "date": "2026-08-11",
  "source": "Google News - RDC (fr)",
  "url": "https://news.google.com/rss/articles/CBMiqwFBVV95cUxNVmxSMUJxeUVILTBxQVdVekwzd2ZiZF9VbDdyeEtBSDBFZndrMFJZeldOVWQyWnB4MklQQkQ0SUs1UkJVWk1jSUlnYzhyZGw5WWNVRVRUd0tzNFpqcGZmb3lDWmt3dG0yMjFlVldlZXhiZXZMcXRPR3BzT2ZuYkJMQWwxeGRuVDJna3FsV0ZNZ25ZMVJvT0RKelJRandndGZfUDlmZ25VLTlUdWs?oc=5"
 },
 {
  "value": 3800,
  "count_type": "cumulative",
  "outbreak": true,
  "geography": "national_drc",
  "metric": "total_cases",
  "as_of": "2026-08-05",
  "date": "2026-08-05",
  "source": "RFI Afrique",
  "url": "https://www.rfi.fr/fr/afrique/20260805-rdc-un-bateau-avec-une-suspicion-d-ebola-intercept%C3%A9-avant-son-arriv%C3%A9e-%C3%A0-kinshasa"
 },
 {
  "count_type": "cumulative",
  "as_of": "2026-08-05",
  "metric": "deaths",
  "geography": "national_drc",
  "outbreak": true,
  "value": 1751,
  "date": "2026-08-05",
  "source": "RFI Afrique",
  "url": "https://www.rfi.fr/fr/afrique/20260805-rdc-un-bateau-avec-une-suspicion-d-ebola-intercept%C3%A9-avant-son-arriv%C3%A9e-%C3%A0-kinshasa"
 },
 {
  "as_of": "2026-07-22",
  "outbreak": true,
  "metric": "deaths",
  "value": 1000,
  "geography": "cross_border_total",
  "count_type": "cumulative",
  "date": "2026-07-22",
  "source": "Google News - RDC (fr)",
  "url": "https://news.google.com/rss/articles/CBMivwFBVV95cUxQZEdiVW1QR1kzalR1emlDRFRGUzNabVRYa2kzSGxENFZvUFZXMlFqeS1CYS1LaWlHWUpLR3QwU3Bld3VyajYzaTNzWnlqMnZJZjNpZkI5MGJid1oyLVNJYnR1Z2g5YzVJbldNVW1Da2RONVA0MnpHdUdFVnNlTFpzNGN4c1VsZ0ZoZlVPUnU1YTRkbzdGbnNjNmhvRGVuUlFZT3ktNjRtM0g4WUFSdTY5cEItSlNKZ1ZjdjV0U3EtYw?oc=5"
 },
 {
  "as_of": null,
  "outbreak": true,
  "metric": "deaths",
  "value": 400,
  "geography": "national_drc",
  "count_type": "cumulative",
  "date": "2026-07-02",
  "source": "Google News - DR Congo (en)",
  "url": "https://news.google.com/rss/articles/CBMilwFBVV95cUxQNEhGc1h5bDlPenJ4aHpKRW1nenV4Y21zZ283Y2ptYU1IU05KaGRxb1FCbU1VZU5HbEN4SmJkQnRyMFVZeWQ2UndUcnV4NmdjeUpGa3FCS0VOcGVrWEp0UlNTZnN4Tm1fRlFveFVCaEtWTFFBalFYdVktVlVoUXJTa3pta3dfTTFWVDRYbDRwcHVFdlRGSjZF0gGXAUFVX3lxTFA0SEZzWHlsOU96cnhoekpFbWd6dXhjbXNnbzdjam1hTUhTTkpoZHFvUUJtTVVlTkdsQ3hKYmRCdHIwVVl5ZDZSd1RydXg2Z2N5SkZrcUJLRU5wZWtYSnRSU1Nmc3hObV9GUW94VUJoS1ZMUUFqUVh1WS1WVWhRclNrem1rd19NMVZUNFhsNHBwdUV2VEZKNkU?oc=5"
 },
 {
  "count_type": "cumulative",
  "as_of": "2026-07-26",
  "outbreak": true,
  "geography": "national_drc",
  "value": 1350,
  "metric": "deaths",
  "date": "2026-07-26",
  "source": "Google News - RDC (fr)",
  "url": "2026-07-26T18:02:32#1b6322634092"
 },
 {
  "metric": "confirmed_cases",
  "value": 3000,
  "count_type": "cumulative",
  "geography": "national_drc",
  "outbreak": true,
  "as_of": "2026-07-26",
  "date": "2026-07-26",
  "source": "Google News - RDC (fr)",
  "url": "2026-07-26T18:02:32#1b6322634092"
 },
 {
  "as_of": "2026-06-27",
  "outbreak": true,
  "metric": "deaths",
  "value": 62,
  "geography": "national_drc",
  "count_type": "cumulative",
  "date": "2026-06-27",
  "source": "Google News - RDC (fr)",
  "url": "https://news.google.com/rss/articles/CBMimAFBVV95cUxOMTdfMzRzV0NqeTJ0aTE5Q1JMRS1SMFFrbDhsVGxjVHZUSU9GZGJ2Q09xblFVWVBlR3VlYzA4TnNfY2xyWGFTY0xIRkhKTHc3RzduVHZLU0FQWmtTeDBvamc4TUJVVWwxbktmbzcwclFGNVUzVEdSbTItYmNFMTJiQldpNjl2RVpSaURleWdLQTJiWEJiaUZWaw?oc=5"
 },
 {
  "as_of": "2026-06-27",
  "outbreak": true,
  "metric": "confirmed_cases",
  "value": 363,
  "geography": "national_drc",
  "count_type": "cumulative",
  "date": "2026-06-27",
  "source": "Google News - RDC (fr)",
  "url": "https://news.google.com/rss/articles/CBMimAFBVV95cUxOMTdfMzRzV0NqeTJ0aTE5Q1JMRS1SMFFrbDhsVGxjVHZUSU9GZGJ2Q09xblFVWVBlR3VlYzA4TnNfY2xyWGFTY0xIRkhKTHc3RzduVHZLU0FQWmtTeDBvamc4TUJVVWwxbktmbzcwclFGNVUzVEdSbTItYmNFMTJiQldpNjl2RVpSaURleWdLQTJiWEJiaUZWaw?oc=5"
 },
 {
  "as_of": "2026-07-03",
  "outbreak": true,
  "metric": "confirmed_cases",
  "value": 1528,
  "geography": "national_drc",
  "count_type": "cumulative",
  "date": "2026-07-05",
  "source": "Politico.cd",
  "url": "https://beto.cd/ebola-rdc-bilan-1528-cas-492-deces-3-juillet/"
 },
 {
  "as_of": "2026-07-03",
  "outbreak": true,
  "metric": "deaths",
  "value": 492,
  "geography": "national_drc",
  "count_type": "cumulative",
  "date": "2026-07-05",
  "source": "Politico.cd",
  "url": "https://beto.cd/ebola-rdc-bilan-1528-cas-492-deces-3-juillet/"
 },
 {
  "as_of": null,
  "outbreak": true,
  "metric": "deaths",
  "value": 500,
  "geography": "national_drc",
  "count_type": "cumulative",
  "date": "2026-07-05",
  "source": "Google News - DR Congo (en)",
  "url": "https://news.google.com/rss/articles/CBMiywFBVV95cUxNU2g1U1ZJaGFGWDZtRm4taFRCYjNRYy1weXgzOVVIVmx3MV8yU1BqNlJIeExYc1dtcFh3VWRkdDJuRlRteU9tRG1fLUFaMWJIck9jU0JQMTNMNVh1TTVQU2J5R2pNUUtVazhDajA2U1BnU2tLdXNNZUVHRGRxdFVDXy12dFV4VllqS2gyNDVUZTVySnYwdWphUEwyVkc3S05scVo4STliRkVEZ3F1Y3NvMDdMXzVXcHJLdk02Z2puUE5ZYlUyWG4zaEU0QdIBywFBVV95cUxNU2g1U1ZJaGFGWDZtRm4taFRCYjNRYy1weXgzOVVIVmx3MV8yU1BqNlJIeExYc1dtcFh3VWRkdDJuRlRteU9tRG1fLUFaMWJIck9jU0JQMTNMNVh1TTVQU2J5R2pNUUtVazhDajA2U1BnU2tLdXNNZUVHRGRxdFVDXy12dFV4VllqS2gyNDVUZTVySnYwdWphUEwyVkc3S05scVo4STliRkVEZ3F1Y3NvMDdMXzVXcHJLdk02Z2puUE5ZYlUyWG4zaEU0QQ?oc=5"
 },
 {
  "as_of": "2026-07-15",
  "outbreak": true,
  "metric": "total_cases",
  "value": 2000,
  "geography": "national_drc",
  "count_type": "cumulative",
  "date": "2026-07-15",
  "source": "Google News - DR Congo (en)",
  "url": "https://news.google.com/rss/articles/CBMi_wFBVV95cUxPWnBLc3BDUjhQQ1FTdFFyclM0QXoxTWdBOVM4Yi1wRHY3Rm1RdzdFN2lpQXVvU1pIZkRmQjB5a3ZabzROclZYQlpTaHNFZEpnb1ZPamE4WHI3UnU0dlpXWVowS0ZKUHlUSVZPcC1keGo5bGFUMG5pS2RYU3BUM1JKMTFHbWlIUmdnNG1XNkJiWjRNclZVeV8tblBpbU1UWUQxcWV6S09KSkg3d2p6R3pDRDV2UnVSdU9vUmtXRjh2ckpLTnhLaExxSE5TZnc3RjJrVE5yZjd6N0NXYUxqUl9nSGxMcWZLZ2ZDeFdmWWc0cVV4dFlITGx3bHowX3d4eEE?oc=5"
 },
 {
  "as_of": "2026-07-15",
  "outbreak": true,
  "metric": "deaths",
  "value": 754,
  "geography": "national_drc",
  "count_type": "cumulative",
  "date": "2026-07-15",
  "source": "Google News - DR Congo (en)",
  "url": "https://news.google.com/rss/articles/CBMi_wFBVV95cUxPWnBLc3BDUjhQQ1FTdFFyclM0QXoxTWdBOVM4Yi1wRHY3Rm1RdzdFN2lpQXVvU1pIZkRmQjB5a3ZabzROclZYQlpTaHNFZEpnb1ZPamE4WHI3UnU0dlpXWVowS0ZKUHlUSVZPcC1keGo5bGFUMG5pS2RYU3BUM1JKMTFHbWlIUmdnNG1XNkJiWjRNclZVeV8tblBpbU1UWUQxcWV6S09KSkg3d2p6R3pDRDV2UnVSdU9vUmtXRjh2ckpLTnhLaExxSE5TZnc3RjJrVE5yZjd6N0NXYUxqUl9nSGxMcWZLZ2ZDeFdmWWc0cVV4dFlITGx3bHowX3d4eEE?oc=5"
 },
 {
  "as_of": null,
  "metric": "deaths",
  "outbreak": true,
  "count_type": "cumulative",
  "value": 2000,
  "geography": "national_drc",
  "date": "2026-08-11",
  "source": "Google News - RDC (fr)",
  "url": "https://news.google.com/rss/articles/CBMitwFBVV95cUxPdWJTYWZBOVZtUXJUU1JpU1phNDRfRVhvUDJDQlN6VUVPcWV6Mk1ieFMzOEZub01feXhOWlg4TlU0X0Y3MWRIeUVmQldxbFZJSG10MFRxWlJzSmUyNmZSQnE5amU5dXBLMVpCUnRNTHNBQTRXRDNHZXdiQlNoSlNhYms2YVE1TDB2RHprbDg4dDAtMkcxZUNUcmdSaU81anZmNVZyZU9vaDhOQmlkbFBwRDR4blpnUkU?oc=5"
 },
 {
  "as_of": "2026-08-01",
  "outbreak": true,
  "metric": "confirmed_cases",
  "value": 3748,
  "geography": "national_drc",
  "count_type": "cumulative",
  "date": "2026-08-03",
  "source": "Politico.cd",
  "url": "https://beto.cd/ebola-rdc-3748-cas-1657-deces-1er-aout-suivi-contacts/"
 },
 {
  "as_of": "2026-08-01",
  "outbreak": true,
  "metric": "deaths",
  "value": 1657,
  "geography": "national_drc",
  "count_type": "cumulative",
  "date": "2026-08-03",
  "source": "Politico.cd",
  "url": "https://beto.cd/ebola-rdc-3748-cas-1657-deces-1er-aout-suivi-contacts/"
 },
 {
  "as_of": null,
  "outbreak": true,
  "metric": "total_cases",
  "value": 1830,
  "geography": "national_drc",
  "count_type": "cumulative",
  "date": "2026-07-11",
  "source": "Politico.cd",
  "url": "https://beto.cd/ebola-rdc-courbe-epidemie-pic-detection-9-juillet/"
 },
 {
  "as_of": null,
  "outbreak": true,
  "metric": "deaths",
  "value": 648,
  "geography": "national_drc",
  "count_type": "cumulative",
  "date": "2026-07-11",
  "source": "Politico.cd",
  "url": "https://beto.cd/ebola-rdc-courbe-epidemie-pic-detection-9-juillet/"
 },
 {
  "as_of": null,
  "outbreak": true,
  "metric": "total_cases",
  "value": 780,
  "geography": "national_drc",
  "count_type": "cumulative",
  "date": "2026-07-11",
  "source": "Politico.cd",
  "url": "https://beto.cd/ebola-rdc-courbe-epidemie-pic-detection-9-juillet/"
 },
 {
  "as_of": "2026-07-14",
  "outbreak": true,
  "metric": "deaths",
  "value": 100,
  "geography": "national_drc",
  "count_type": "cumulative",
  "date": "2026-07-14",
  "source": "Google News - RDC (fr)",
  "url": "https://news.google.com/rss/articles/CBMi1gFBVV95cUxObDlzWGsxbEI0NkVDUGpLejJ1ZWUzRS1UQzdyVkZidXh2SU9Pc1dBcVRidzJUZUxUNTJqNVR5Wm1paGhwOVZZRXhESC1KLTY3ODNTa3p2aThVNWE4OE9hUTBCWm5GcDhxZjJ1SzdxaVFOZm1GS180clBwTXZYMEwxYkdDYzN0Q3hpN0FpTS1Ra3RvVHl3ZThQRzFKOW5iT1JocFhJQlMzVnVrRzJ4MG0wVEFSV09GVHRKTk15aGNnRS1Md3Jib1NRRTZjdmE0UFZTNnBXVDBB?oc=5"
 },
 {
  "as_of": "2026-07-14",
  "outbreak": true,
  "metric": "total_cases",
  "value": 550,
  "geography": "national_drc",
  "count_type": "cumulative",
  "date": "2026-07-14",
  "source": "Google News - RDC (fr)",
  "url": "https://news.google.com/rss/articles/CBMi1gFBVV95cUxObDlzWGsxbEI0NkVDUGpLejJ1ZWUzRS1UQzdyVkZidXh2SU9Pc1dBcVRidzJUZUxUNTJqNVR5Wm1paGhwOVZZRXhESC1KLTY3ODNTa3p2aThVNWE4OE9hUTBCWm5GcDhxZjJ1SzdxaVFOZm1GS180clBwTXZYMEwxYkdDYzN0Q3hpN0FpTS1Ra3RvVHl3ZThQRzFKOW5iT1JocFhJQlMzVnVrRzJ4MG0wVEFSV09GVHRKTk15aGNnRS1Md3Jib1NRRTZjdmE0UFZTNnBXVDBB?oc=5"
 },
 {
  "as_of": "2026-07-31",
  "outbreak": true,
  "metric": "total_cases",
  "value": 3500,
  "geography": "national_drc",
  "count_type": "cumulative",
  "date": "2026-07-31",
  "source": "Google News - Kivu/M23 (fr)",
  "url": "https://news.google.com/rss/articles/CBMimAFBVV95cUxPVjdseHZaMW9YUl9FMWtELTZpM2JKWnhJclJNQ3RFQ1NQcEFuaF8wUk0xaEtsMm5DMmdxZUR1SkxPTURWanpiLXh3LWZjMS1uNV85ZzFlQnJ4ekRiME5CQ1RmSWxmSmJIUWNBeHpjMUxPN2VoX0lUMVhWWGthcDY3d1FaZ2lVMExzVWxEVVNRY1pDQnNYWGFiYg?oc=5"
 },
 {
  "as_of": "2026-07-31",
  "outbreak": true,
  "metric": "deaths",
  "value": 1556,
  "geography": "national_drc",
  "count_type": "cumulative",
  "date": "2026-07-31",
  "source": "Google News - Kivu/M23 (fr)",
  "url": "https://news.google.com/rss/articles/CBMimAFBVV95cUxPVjdseHZaMW9YUl9FMWtELTZpM2JKWnhJclJNQ3RFQ1NQcEFuaF8wUk0xaEtsMm5DMmdxZUR1SkxPTURWanpiLXh3LWZjMS1uNV85ZzFlQnJ4ekRiME5CQ1RmSWxmSmJIUWNBeHpjMUxPN2VoX0lUMVhWWGthcDY3d1FaZ2lVMExzVWxEVVNRY1pDQnNYWGFiYg?oc=5"
 },
 {
  "as_of": null,
  "outbreak": true,
  "metric": "deaths",
  "value": 600,
  "geography": "national_drc",
  "count_type": "cumulative",
  "date": "2026-07-11",
  "source": "Google News - DR Congo (en)",
  "url": "https://news.google.com/rss/articles/CBMi4AFBVV95cUxQaWxnSU91ZEF0VzQxWHZjSlh0S3puOU1GeFFHUm1abUVuNVhMSDM3VF9VQzJIUXlFenY0UDU1U291d1VIRDhLczZQVm9ucXZFQ2tZUVdiV1JmVnRpcnRibm82bmJkWGJDOHdKRG1hUm1HTHlZaXdwN2xsUU5qN3o1QmFMWE4yS0RYVlBnWHFRZlN0MXYyRG9zME5Kcnh1QnE1c1BLdVJ5YWItTTZSY2F3dWVUdlZLU0NpTGdIVU5UTUU5cmlpejI4MUVPRnhmb21XSHZUcVhWVFpfQjYxdzh3TtIB5gFBVV95cUxNNTdSdEhwcS1qZ3JxRnNaeWhMU3dKQ0lKNTc4bDJLdkx2MnE3dE5DV2RqclIyOUU0THlKcjNzVlVQYTV6aDJxN1dRRTBKaUpIN2hYcXNrNnhwOVNxS3dtVThJQWpqejRnTm1zTTU1amRPX2dRNm9rMnJTR0xfUFZDUlcxMW85czJsb0Fqc0dyU1Z5Q0JSd0dxTWgwaXFhcmFzV0JzcDZCeGc4T0RhTXRXcEN1VHpIVW9nZjhFb0xfM0tZeTJybEF6UGktQ00zMThuR0k2TTJGOFF4bkJtSm8tSTlUbDRaUQ?oc=5"
 },
 {
  "as_of": null,
  "outbreak": true,
  "metric": "confirmed_cases",
  "value": 635,
  "geography": "subnational",
  "count_type": "cumulative",
  "date": "2026-06-12",
  "source": "Japan Times",
  "url": "https://www.japantimes.co.jp/news/2026/06/12/world/science-health/ebola-patient-zero/"
 },
 {
  "as_of": null,
  "outbreak": true,
  "metric": "deaths",
  "value": 127,
  "geography": "subnational",
  "count_type": "cumulative",
  "date": "2026-06-12",
  "source": "Japan Times",
  "url": "https://www.japantimes.co.jp/news/2026/06/12/world/science-health/ebola-patient-zero/"
 },
 {
  "as_of": "2026-07-31",
  "outbreak": true,
  "metric": "total_cases",
  "value": 3500,
  "geography": "national_drc",
  "count_type": "cumulative",
  "date": "2026-07-31",
  "source": "Google News - DR Congo (en)",
  "url": "https://news.google.com/rss/articles/CBMiV0FVX3lxTE9mRXBjWFRaTWFWbHVQdjgwR0dMb3BXQ2haNDBtZ1VoZ0lrSXc3Ump3SE5aRC02cmp1UnpadUtVSGp6Z1NDQktoMUlmTkZGZXlvQUlONVR2TQ?oc=5"
 },
 {
  "value": 1000,
  "metric": "deaths",
  "count_type": "cumulative",
  "geography": "national_drc",
  "outbreak": true,
  "as_of": "2026-07-23",
  "date": "2026-07-23",
  "source": "Google News - DR Congo (en)",
  "url": "2026-07-23T02:25:50#325402b46b4e"
 },
 {
  "as_of": null,
  "outbreak": true,
  "metric": "deaths",
  "value": 600,
  "geography": "national_drc",
  "count_type": "cumulative",
  "date": "2026-07-09",
  "source": "Google News - DR Congo (en)",
  "url": "https://news.google.com/rss/articles/CBMilwFBVV95cUxNSjdGR1ZjNzJVdG1SY2JjRkpRTXZkWUJKaDg1TVBVM2p2WGtRdXloWE1SRl9mVUxjR0ttQnJtZE5JWUxxaVdEbXBFVVMzQWJLNUJzRlFwUjc2alo1cThhSVh6S2dsVGZfUWFZZ05xNEtqaVdlZGJsVDVwZVd1Q1FIbzhGTWFEUXFQYW9LVjF3T0VIVTZBdWdR0gGXAUFVX3lxTE1KN0ZHVmM3MlV0bVJjYmNGSlFNdmRZQkpoODVNUFUzanZYa1F1eWhYTVJGX2ZVTGNHS21Ccm1kTklZTHFpV0RtcEVVUzNBYks1QnNGUXBSNzZqWjVxOGFJWHpLZ2xUZl9RYVlnTnE0S2ppV2VkYmxUNXBlV3VDUUhvOEZNYURRcVBhb0tWMXdPRUhVNkF1Z1E?oc=5"
 },
 {
  "as_of": "2026-07-09",
  "outbreak": true,
  "metric": "deaths",
  "value": 600,
  "geography": "national_drc",
  "count_type": "cumulative",
  "date": "2026-07-09",
  "source": "Google News - RDC (fr)",
  "url": "https://news.google.com/rss/articles/CBMipgFBVV95cUxQZnBlNlltV3ctR3VKRjBRX0U2WEhjYk9SWlM0TGJMbXNocjVOd1FqRHh5bDloYlROM3puT2c0clpzUXZkbzBzVEp3VGlsT0hGUnpOMlpqdFZOZlhfZk9aTDYxcEc3YjhPSlJONjYyRGx6TmFKSGlDWE1SR0Y2YmtBRnJmRE9RakpZWVR6R0FZLWdlTFVCTXNhUlJBY1hwNW1wYnpMTHhn?oc=5"
 },
 {
  "outbreak": true,
  "as_of": "2026-07-27",
  "count_type": "cumulative",
  "value": 1400,
  "metric": "deaths",
  "geography": "national_drc",
  "date": "2026-07-27",
  "source": "Google News - DR Congo (en)",
  "url": "2026-07-27T07:17:09#01b290c1e1d9"
 },
 {
  "as_of": null,
  "outbreak": true,
  "count_type": "new",
  "geography": "national_drc",
  "metric": "new_cases",
  "value": 1000,
  "date": "2026-07-27",
  "source": "Google News - RDC (fr)",
  "url": "2026-07-27T07:23:22#099bbc233c6b"
 },
 {
  "as_of": "2026-06-30",
  "outbreak": true,
  "metric": "confirmed_cases",
  "value": 1307,
  "geography": "national_drc",
  "count_type": "cumulative",
  "date": "2026-06-30",
  "source": "Google News - DR Congo (en)",
  "url": "https://news.google.com/rss/articles/CBMimwFBVV95cUxNTUlyYm1CVXpJQXBYQjRCRXhqMlh2Und5aWdJbmswVHA4bmJVYWtCNWNsLVJVajRwdWdIUXpIdlJLTzBqOHFYWFZuQ3VXVmk0bzN0aWJ2QUU2MUVMTnp6Q2VCOHdwWENSMXg3dEc0ZklCektnNGVYOU9jOUZYRkZWeGFHck9iWDItRExJcG9Ua2ZiR0xUdW0yOGJSc9IBmwFBVV95cUxNTUlyYm1CVXpJQXBYQjRCRXhqMlh2Und5aWdJbmswVHA4bmJVYWtCNWNsLVJVajRwdWdIUXpIdlJLTzBqOHFYWFZuQ3VXVmk0bzN0aWJ2QUU2MUVMTnp6Q2VCOHdwWENSMXg3dEc0ZklCektnNGVYOU9jOUZYRkZWeGFHck9iWDItRExJcG9Ua2ZiR0xUdW0yOGJScw?oc=5"
 },
 {
  "as_of": null,
  "outbreak": true,
  "metric": "deaths",
  "value": 600,
  "geography": "national_drc",
  "count_type": "cumulative",
  "date": "2026-07-09",
  "source": "Google News - DR Congo (en)",
  "url": "https://news.google.com/rss/articles/CBMinwFBVV95cUxPYjN0aEtIM3Z0ZDd2N0h3Q2x2U1VtLXJFQkIxVk9ObHQ1VHUybkVLY3lsRzZuODV3Vk1DdjdMUjczRWxGcjlzNDhBS2s3SVR4Q1FCZHZIenRZbTRXQTk0RmVjT2EyOG5YQzBlVGFTZlk1SEtIc2FZajl5a241SEdTdGVEbE9RbGFzZGwzZWFUNHhTTGJpMzg3eXVrU0Q4WWs?oc=5"
 },
 {
  "as_of": null,
  "outbreak": true,
  "metric": "deaths",
  "value": 400,
  "geography": "national_drc",
  "count_type": "cumulative",
  "date": "2026-07-02",
  "source": "Google News - DR Congo (en)",
  "url": "https://news.google.com/rss/articles/CBMiogFBVV95cUxONW9LOElzcnhESElWZHJIekJSZGEzUmp2UjJTYi1sQm93eGpGVHcxU3NYNF85Sk9IUDZYbHBuclJRRGk3UzVuZkxidU1qajRXaGtaeXNVZE5ac0RSbDFIbFpMOGFFVlFCYVJUcG5LYXF1XzJibjk2bzBNSkVza3JEWW84cEQ0RVJSelZjbXMxZEFONlhUX0Zhd0FNUVMycTY4eXc?oc=5"
 },
 {
  "as_of": null,
  "outbreak": true,
  "metric": "total_cases",
  "value": 1200,
  "geography": "national_drc",
  "count_type": "cumulative",
  "date": "2026-06-27",
  "source": "Google News - DR Congo (en)",
  "url": "https://news.google.com/rss/articles/CBMikwFBVV95cUxPdkdxSnZ4TWRZQVhDUUFMTlhVVjdlRXRJazJwLWJtVlVKQzE5RnVfMWdmTUJtLXpzYXNBanNZeFcxemFzUjExOGpTMHdlNG5qbGQ5blpxbnpvMXBqU2J2UGhiSGNvTXRTQkJNRTRrZ2UybHdHbkNiVGlkeS05NEdmVl9UNmxTWUY3MmdWcGd0b0xvSkk?oc=5"
 },
 {
  "outbreak": true,
  "count_type": "cumulative",
  "value": 3200,
  "geography": "national_drc",
  "metric": "total_cases",
  "as_of": "2026-07-28",
  "date": "2026-07-28",
  "source": "Google News - RDC (fr)",
  "url": "2026-07-28T11:46:01#125899c0cb72"
 },
 {
  "as_of": null,
  "outbreak": true,
  "metric": "deaths",
  "value": 400,
  "geography": "national_drc",
  "count_type": "cumulative",
  "date": "2026-07-02",
  "source": "Google News - DR Congo (en)",
  "url": "https://news.google.com/rss/articles/CBMi0gFBVV95cUxNcXBPZGRHSXdDT24tZ3JKcWhtNXNmTWZNb1JrWWJuWDNhNVhFenpsQXVqOXh5QXRyd09CREFEUXVJYk9pYkktMmhMd09zVVlUOWlPZU9EN2dEY1JIdlRldm9PVUl3TFRtdmwzazR6WEc1UnpDOGIxSWdSeFh5cjViMmQ0dVEzeDRTazlnNkh1S2kzakpGVmJYR2w2Yy1HNnlaNy1udVdZbDUtY1o1WjkxWlJ1NDE1X243bGJXb3JxM3NzX3dKNThFV1lLcGJuU3UzbmfSAdcBQVVfeXFMTUxQblJqdnduUXFtb2Vuc3ZsclByRFVIY2Uya3Q5a0NaS29mSmU5azRYN0o5Z1Mta3U1dUc3SGs3em9RYmJ1ZFBybTV3OWRvczU3S1hvUW5vampyMndKU3BkY1Q5Y1BEajBJLTNaM041ZHVTTVFFY0JXNFVWZHBOZWdBbElhcUdsTTBseGRyMVAxRk9DU1dXQ3ZoQThYdVlmRW15ck9XZUVoQ3hybjVEcExkSnVTOVRkSEZkXzNHRmhUUlFvek1ZM2swd1BEUlJZZ2ZTTzk1eXc?oc=5"
 },
 {
  "as_of": null,
  "outbreak": true,
  "metric": "deaths",
  "value": 1000,
  "geography": "national_drc",
  "count_type": "cumulative",
  "date": "2026-07-23",
  "source": "Google News - DR Congo (en)",
  "url": "https://news.google.com/rss/articles/CBMiowFBVV95cUxQY2FZd3dXSzNwVl92bkhDOWpaamR3Z1ZxZTdkcDk3SnI2d3FlUzRFZjBkLWtPRTRQMHMwOWZGWVR6NVdPakpVaDlsZGxHdThoc0Z0UjRnZ3poRV9ROFcwTHh5OGNRM2hVRk1PRXo2UDhUaFBTQ3JMWjgyT1NyVTlnWmh3M0hOZHZwRDAzcDJMMWZNZjVadUw0T3NlWXhsVjZRc1RJ0gGoAUFVX3lxTE9mR1hkTE81T3RTRTFWSDNjbjBXVVZZb21TSVJjNm05UzRVNHhjY1MzNllxZjBTbWQ3UU9UcEtDWTlmRm9PeW9DVXF3NG5TMC0tVFJYYWdSeDVzQm5xaHhhbW1lX05GWmlnOEUyb3V4YVFuXzAyZUF0dGdjYUVoZTV4RnBSVFZpYk9YTXBaNlp5N0JrZklXcGk5U196MzlTUk1KVUZhNlVGMQ?oc=5"
 },
 {
  "metric": "deaths",
  "value": 1000,
  "geography": "cross_border_total",
  "as_of": "2026-07-22",
  "count_type": "cumulative",
  "outbreak": true,
  "date": "2026-07-22",
  "source": "Google News - RDC (fr)",
  "url": "2026-07-22T16:53:00#fe043ba5b209"
 },
 {
  "count_type": "cumulative",
  "as_of": "2026-07-27",
  "outbreak": true,
  "value": 3200,
  "metric": "total_cases",
  "geography": "national_drc",
  "date": "2026-07-27",
  "source": "Google News - DR Congo (en)",
  "url": "2026-07-27T13:20:09#af114844dd11"
 },
 {
  "value": 1405,
  "count_type": "cumulative",
  "as_of": "2026-07-27",
  "geography": "national_drc",
  "outbreak": true,
  "metric": "deaths",
  "date": "2026-07-27",
  "source": "Google News - DR Congo (en)",
  "url": "2026-07-27T13:20:09#af114844dd11"
 },
 {
  "as_of": null,
  "outbreak": true,
  "metric": "deaths",
  "value": 1400,
  "geography": "national_drc",
  "count_type": "cumulative",
  "date": "2026-07-27",
  "source": "Google News - DR Congo (en)",
  "url": "https://news.google.com/rss/articles/CBMiZEFVX3lxTE5xTEhrZ1UxTzNQU0l2aTdQWjh4T29ld3N0V3NtYnBYdkVGaS0xY2R5anl3a29qcEpyQTM3WEs3WnZ2VGRuT09rOXZ2Wm84eEtwNV9nSUM0WjFpajdISGwza1hDcFc?oc=5"
 },
 {
  "as_of": "2026-07-25",
  "outbreak": true,
  "metric": "confirmed_cases",
  "value": 2900,
  "geography": "national_drc",
  "count_type": "cumulative",
  "date": "2026-07-25",
  "source": "Google News - RDC (fr)",
  "url": "https://news.google.com/rss/articles/CBMibkFVX3lxTE5rSlFOQTVnejQ4UHZRSTlVcms1OUZZbk1QMm9aZl9Ma2dqUERseVFvbXF6cHJuTkRhLTlkNTBKZWVlUnQzZEh0VENfM2ctcWxJRGw4NTNCXy02WHdYNUVoc0ZFYy1TWnJzb0Y5SFZB?oc=5"
 },
 {
  "as_of": "2026-07-06",
  "outbreak": true,
  "metric": "deaths",
  "value": 500,
  "geography": "national_drc",
  "count_type": "cumulative",
  "date": "2026-07-06",
  "source": "Google News - RDC (fr)",
  "url": "https://news.google.com/rss/articles/CBMiQkFVX3lxTE11MS01TzV2UWFzUkZYaWFBa0xMcXdOTUEtelJFUUIwY2JMX2hRZ1p1dVJ1NU00REkwQVFhYmJRWlZUQdIBQkFVX3lxTE11MS01TzV2UWFzUkZYaWFBa0xMcXdOTUEtelJFUUIwY2JMX2hRZ1p1dVJ1NU00REkwQVFhYmJRWlZUQQ?oc=5"
 },
 {
  "as_of": "2026-05-21",
  "outbreak": true,
  "metric": "confirmed_cases",
  "value": 51,
  "geography": "national_drc",
  "count_type": "cumulative",
  "date": "2026-05-21",
  "source": "France24",
  "url": "https://www.france24.com/en/video/20260521-ebola-outbreak-inside-one-of-dr-congo-s-hardest-hit-villages"
 },
 {
  "outbreak": true,
  "value": 1000,
  "metric": "deaths",
  "count_type": "cumulative",
  "geography": "cross_border_total",
  "as_of": "2026-07-22",
  "date": "2026-07-22",
  "source": "Google News - RDC (fr)",
  "url": "2026-07-22T11:25:09#6dec1e367358"
 },
 {
  "as_of": "2026-07-28",
  "outbreak": true,
  "geography": "national_drc",
  "value": 3200,
  "count_type": "cumulative",
  "metric": "confirmed_cases",
  "date": "2026-07-28",
  "source": "Google News - RDC (fr)",
  "url": "2026-07-28T13:51:48#c005bc5d8144"
 },
 {
  "as_of": null,
  "outbreak": true,
  "metric": "deaths",
  "value": 100,
  "geography": "national_drc",
  "count_type": "cumulative",
  "date": "2026-07-29",
  "source": "Google News - DR Congo (en)",
  "url": "https://news.google.com/rss/articles/CBMilwFBVV95cUxQbm83TzJLd3pQZzhLMW1DOHJRRFpOV1lLNC1VcEVITzB2LU4tVi1pclhqOTloUkVLMTh4VWFQSzZ1MF9LRHp1enRvZVJ4UXZLRy1scVlndTlIOVRZRWFVaE1ILTM5Q2d2SzNXbmlpQTF6RFRBUWJ4S1dkSEo3Yk5yZUt3U2QxUDVaMlNFa0ZpaWZNaWxnQmtN0gGcAUFVX3lxTFBxRnVDY2V3UE1PaXV3LXB3ZDBHUGdaMWNyQ21FbGVBTFIwU2hCNUxEdGxhSHh0NUJpUUhET2haQ29FTHFFRFhMLUxPSnN2LVFaVy1saS1nSjVrb3lTSk5RdWtqQWtzR2RtZlJ1bm9rYWRyTkEzaGNPdXk3SnlLVnc2bWhfR0hyTXk2TnBmLUUxS2huQVFpbFE0ODA2Nw?oc=5"
 },
 {
  "as_of": null,
  "outbreak": true,
  "metric": "total_cases",
  "value": 1307,
  "geography": "national_drc",
  "count_type": "cumulative",
  "date": "2026-06-30",
  "source": "Al Jazeera English",
  "url": "https://www.aljazeera.com/news/2026/6/30/un-warns-ebola-could-cost-africa-3-6bn-and-jobs?traffic_source=rss"
 },
 {
  "as_of": null,
  "outbreak": true,
  "metric": "deaths",
  "value": 377,
  "geography": "national_drc",
  "count_type": "cumulative",
  "date": "2026-06-30",
  "source": "Al Jazeera English",
  "url": "https://www.aljazeera.com/news/2026/6/30/un-warns-ebola-could-cost-africa-3-6bn-and-jobs?traffic_source=rss"
 },
 {
  "as_of": "2026-07-09",
  "outbreak": true,
  "metric": "deaths",
  "value": 600,
  "geography": "national_drc",
  "count_type": "cumulative",
  "date": "2026-07-09",
  "source": "Google News - DR Congo (en)",
  "url": "https://news.google.com/rss/articles/CBMisAFBVV95cUxQUkZ2SGRmaGpvdVR3cHhHTEd6cnh0dFpiTGhfUFk0V01xUU9USHg0eS1ockhqY1JRZ2l3ZWFFSDJjLTkwZDFSaTFoNnVhbG4wNE5ERmlSRmdpMkJyRGQzcWlvRmYtdWcyZ3NWb1lBWm1HRFJ1T29HQWpoYVZPbHJ5cjctSUhKNVdMTzhzMzhQOGVyX1lpLVc5Uk5ZYjBrd196RkJPYTVkLVBIcHlISkZDSw?oc=5"
 },
 {
  "metric": "deaths",
  "geography": "cross_border_total",
  "outbreak": true,
  "count_type": "cumulative",
  "as_of": "2026-07-22",
  "value": 1000,
  "date": "2026-07-22",
  "source": "Google News - RDC (fr)",
  "url": "2026-07-22T11:50:00#f68a40209aba"
 },
 {
  "as_of": null,
  "outbreak": true,
  "metric": "deaths",
  "value": 600,
  "geography": "national_drc",
  "count_type": "cumulative",
  "date": "2026-07-09",
  "source": "Dhaka Tribune",
  "url": "https://www.dhakatribune.com/world/africa/414720/600-dead-in-dr-congo-ebola-outbreak"
 },
 {
  "as_of": null,
  "outbreak": true,
  "metric": "total_cases",
  "value": 3000,
  "geography": "national_drc",
  "count_type": "cumulative",
  "date": "2026-07-27",
  "source": "Google News - DR Congo (en)",
  "url": "https://news.google.com/rss/articles/CBMilwFBVV95cUxPQmhHRlliOEx2alpwVTJnaHdEY3BBUDJYVW0wbWhNazNCMkFJQXZxUWFYdFhNMW5EQmJMUUxUSWJXUU43VU1VT2pDUVRCdlZBRFRCZ0ZDNlFTMnNNSV91TE42dFp6T0hpVVNEcVRuWng3YVJNTXhQcnluU0N2MzY0R2dfVGJhVGl4NC1OSENTVW1fRDFlcVJz?oc=5"
 },
 {
  "as_of": "2026-05-20",
  "outbreak": true,
  "metric": "suspected_cases",
  "value": 600,
  "geography": "unclear",
  "count_type": "cumulative",
  "date": "2026-05-20",
  "source": "Al Jazeera English",
  "url": "https://www.aljazeera.com/news/2026/5/20/who-says-600-cases-139-suspected-deaths-in-growing-ebola-outbreak?traffic_source=rss"
 },
 {
  "as_of": "2026-05-20",
  "outbreak": true,
  "metric": "deaths",
  "value": 139,
  "geography": "unclear",
  "count_type": "cumulative",
  "date": "2026-05-20",
  "source": "Al Jazeera English",
  "url": "https://www.aljazeera.com/news/2026/5/20/who-says-600-cases-139-suspected-deaths-in-growing-ebola-outbreak?traffic_source=rss"
 },
 {
  "geography": "national_drc",
  "metric": "confirmed_cases",
  "value": 5000,
  "as_of": null,
  "outbreak": true,
  "count_type": "cumulative",
  "date": "2026-08-22",
  "source": "Google News - RDC (fr)",
  "url": "https://news.google.com/rss/articles/CBMi1AFBVV95cUxPZXBTcVl5YlYxN3VpWUh6M0F3c3VzekUxVjllR0ZReHdXSjF4dktqRjM3clptV0ExeldubFU2RnZBTFU4bFFMdjY4YS05Z2ItMGFlbkZ5djhYMXBHQnBrbWtLenZaUUdHSVBsLUpNcC01OFU4MUtQY0Nkcm9pUFBvcWxlNWlhRGliLXI4YUxYb1RwUE1fSEFYQkY5WVVxMmZWamtjSW1weHhsdExYWUFFVjlzRW14Z3l6ZjJTNHZjU3JPcFNwTng0MkVxbVhZMzJBVEtlMA?oc=5"
 },
 {
  "as_of": null,
  "outbreak": true,
  "metric": "deaths",
  "value": 159,
  "geography": "national_drc",
  "count_type": "cumulative",
  "date": "2026-05-22",
  "source": "France24 French",
  "url": "https://www.france24.com/fr/vid%C3%A9o/20260522-ebola-comment-la-riposte-s-organise-en-rd-congo"
 },
 {
  "as_of": null,
  "outbreak": true,
  "metric": "suspected_cases",
  "value": 626,
  "geography": "national_drc",
  "count_type": "cumulative",
  "date": "2026-05-22",
  "source": "France24 French",
  "url": "https://www.france24.com/fr/vid%C3%A9o/20260522-ebola-comment-la-riposte-s-organise-en-rd-congo"
 },
 {
  "metric": "total_cases",
  "geography": "national_drc",
  "as_of": "2026-08-06",
  "value": 4000,
  "outbreak": true,
  "count_type": "cumulative",
  "date": "2026-08-06",
  "source": "Google News - DR Congo (en)",
  "url": "https://news.google.com/rss/articles/CBMisgFBVV95cUxNd2cwOG9jNjJtbjUteXVLQy1mWjV3Y294SUtRMW9HVTNuZVppWC03ZktjNWt4SldMeEpiTmxFUktVTmxxbVUyOVRkUUQ5TkcyMXZaZVBESHAxZVRZVzlxQlBhUjd0YWpzZFhvWVZ5RmRSQkVLUW9DekRpMGRZTzlyM05GYlpyQzc0QUVMVjdUMWFwVFRrdS03c3E1dVAycWlaVjRwSXBpZV9FV3lNTE9Kalh3?oc=5"
 },
 {
  "value": 2900,
  "metric": "total_cases",
  "outbreak": true,
  "count_type": "cumulative",
  "as_of": "2026-07-25",
  "geography": "national_drc",
  "date": "2026-07-25",
  "source": "Google News - DR Congo (en)",
  "url": "2026-07-25T08:38:23#8f5ec767323f"
 },
 {
  "as_of": null,
  "outbreak": true,
  "metric": "deaths",
  "value": 1000,
  "geography": "national_drc",
  "count_type": "cumulative",
  "date": "2026-07-25",
  "source": "Google News - RDC (fr)",
  "url": "https://news.google.com/rss/articles/CBMikAFBVV95cUxPM211cGFlRVlyVk1mS0YzY0pnVDdjV3ZZZHQtZUV2c2E5MG1iRHdBcWliRkVnYXQtRDFLaXppN0lPMEdvNzgyMTMwUktwZUVfZnJjZExiSnhscjJzMzk3ejJaYWJsZkNJUjBIbmRacnRtaUFWM2FvdnBtb01nRU1XVG9KSlNrTExmcWFNR3VRWlc?oc=5"
 },
 {
  "as_of": null,
  "outbreak": true,
  "metric": "deaths",
  "value": 1500,
  "geography": "national_drc",
  "count_type": "cumulative",
  "date": "2026-07-31",
  "source": "Google News - DR Congo (en)",
  "url": "https://news.google.com/rss/articles/CBMitAJBVV95cUxNTGpxLUR2akZJSXl3eFZTVERFLUlmRUNKdm5CZVM0TkhfWHhlU3VDdkZiXzkzeGZyNnh2MXlzNmJNS3ctaVpoNG1YUVRLZTlFMzQzdjA0d2g5QWpEV1hyX1c2NlFsZXRWR3dBeWhyYVpIRzR4cGNwcE9MZEVpVzE4U01TTXdsaXg2TmxKZnE0QTQyeG5KSDVZbU8waUdoZlRkNWFNalFyb3E0dVQ5UWMySDR3bGIyOUpORDZWTVRyNkg1cGVidXVXaUUwZ21fTjNTemVubEhPUHdQRmJGU25fUHloUHFVNEZIb2xjQlBaYlVia3dRMDNvUkNVeDJPbW81d1p6czNJYWp0bjZnQ1hrMzh4QVdUWXpEM05sZXBFTDF6elhXUTRQcFVKTkkyRGh4UGhYUtIBvAJBVV95cUxOUjdub1k4eUk2RHFrYnNVNzc3eXBGdnc0bmRDU0Vtb2NfNzA3b0V2akNhRjBKS3RPZDYweURGamRMVEpoMWlORDB3aHJUaXN3Uzc5Wjh4ZWk4N0ZVemttX2YtTC1xWGlpdTF0WVVqaVpGQk5ITHdkRC1VbUJHMk9OOHp4RUpCR1B2WDBlc2J0QU9aaGF6TTVBaFExdW1jSE42SWh5M1VlSHJoZUM0VFVvTDlucjlMc1I4V2FoLW55VktHZUpFOTM2LW4zYVdXYkhiUkVyV0Y0VW9HY1FLSVpRRWtaaVQ0R044OVVFZ255dnVOdkRUdm9UZFVxdEVCMVlhMWIwSUlUcWpNZmtWb0l1SFdWQ3AwZjZyLThhZDZBS0p0RUVFdWJjRXhtTC1Jd25oNzZrcDZiQWY0S0FN?oc=5"
 },
 {
  "as_of": null,
  "outbreak": true,
  "metric": "deaths",
  "value": 500,
  "geography": "national_drc",
  "count_type": "cumulative",
  "date": "2026-07-07",
  "source": "Google News - DR Congo (en)",
  "url": "https://news.google.com/rss/articles/CBMilAFBVV95cUxNM19EMGtGRU5xTnVQLUw2RjNWS0l5ZmdaOEhvd3UxUlNVUUFSb1BtbThIRzdPRGg1TkF6ZGZ1RlpGUFFvbEluQzFFVW8xMGFVemY1Z3g4VHNNRGVlejU2dHE3emFNSjZZZXhjUWFWQXUxVUtlS1dUSEwwN0VreWVWYzNBYmN3bjZmTVMzMXk5Q1FHc0ZU0gGUAUFVX3lxTE0zX0Qwa0ZFTnFOdVAtTDZGM1ZLSXlmZ1o4SG93dTFSU1VRQVJvUG1tOEhHN09EaDVOQXpkZnVGWkZQUW9sSW5DMUVVbzEwYVV6ZjVneDhUc01EZWV6NTZ0cTd6YU1KNllleGNRYVZBdTFVS2VLV1RITDA3RWt5ZVZjM0FiY3duNmZNUzMxeTlDUUdzRlQ?oc=5"
 },
 {
  "as_of": null,
  "outbreak": true,
  "metric": "total_cases",
  "value": 2000,
  "geography": "national_drc",
  "count_type": "cumulative",
  "date": "2026-07-16",
  "source": "AllAfrica DR Congo",
  "url": "https://allafrica.com/stories/202607160046.html"
 },
 {
  "as_of": null,
  "outbreak": true,
  "metric": "total_cases",
  "value": 3300,
  "geography": "national_drc",
  "count_type": "cumulative",
  "date": "2026-07-30",
  "source": "Google News - DR Congo (en)",
  "url": "https://news.google.com/rss/articles/CBMiZEFVX3lxTFBVQWRfbkM5aDFidzhta1BLcmtyZ2lZd3JqeW5jdHVGRU4xaEIwR2FkaF9DTjFOM1BYRVpYZWJlb1FoSHBXQnRfMENQZVFQcEhHbm1QUUFWZGJTc0pTcnY3eGlqMEM?oc=5"
 },
 {
  "as_of": "2026-07-08",
  "outbreak": true,
  "metric": "confirmed_cases",
  "value": 1700,
  "geography": "national_drc",
  "count_type": "cumulative",
  "date": "2026-07-08",
  "source": "Google News - DR Congo (en)",
  "url": "https://news.google.com/rss/articles/CBMif0FVX3lxTE03N2Q2MGcxWnJSUnBwWE1TSkdPQWdBdkxha1NULWtyV1hENWgxWTBrbncwT3lXNUc2ZVQ5cnJpcF9hTG1uYnVHRDEwRmxZb0ptMGdibDJPdWlFTlhmcU5wR1EtU292M3VVM21PY3hkZURUOU10TDJQQkdFN3g4b3c?oc=5"
 },
 {
  "metric": "deaths",
  "count_type": "cumulative",
  "value": 930,
  "geography": "national_drc",
  "as_of": "2026-07-20",
  "outbreak": true,
  "date": "2026-07-20",
  "source": "Google News - DR Congo (en)",
  "url": "2026-07-20T07:47:34#77853a52402a"
 },
 {
  "metric": "deaths",
  "geography": "national_drc",
  "outbreak": true,
  "value": 1400,
  "count_type": "cumulative",
  "as_of": "2026-07-27",
  "date": "2026-07-27",
  "source": "Google News - DR Congo (en)",
  "url": "2026-07-27T11:47:17#bbbdd8d24559"
 },
 {
  "as_of": null,
  "value": 1000,
  "count_type": "cumulative",
  "outbreak": true,
  "geography": "cross_border_total",
  "metric": "deaths",
  "date": "2026-07-24",
  "source": "South China Morning Post",
  "url": "2026-07-24T15:16:40#42d1351898d1"
 },
 {
  "as_of": null,
  "outbreak": true,
  "metric": "deaths",
  "value": 400,
  "geography": "national_drc",
  "count_type": "cumulative",
  "date": "2026-07-02",
  "source": "Google News - DR Congo (en)",
  "url": "https://news.google.com/rss/articles/CBMi2AFBVV95cUxQLXZZaUxLTFVDb2pVMGlyQV8tNGJ2MkJFaU5TeU1yOUJvZ1M2T2UwdlBNM3JaZmtKZDNGQTBLb0NES2ZNLXdRbUNBV2FNdXdlQWVtYlZXVmMtOGJ5Y1V3alJpdmZKLUNmWWwtcU9sQi1zTGF0QXFmZ19SUzVHdEdOYkVUb0N4aXF4Sjk0QW5tZjVmMnUwOHRRRkR1aUtlcmN2ZFhJak12d3RBbXlld0x3VFQzdjByQXJwN2RaRVhucGtEMFR5ZEI2QTB5ZVlyaHh3WVM1XzFZenc?oc=5"
 },
 {
  "as_of": null,
  "outbreak": true,
  "metric": "deaths",
  "value": 320,
  "geography": "national_drc",
  "count_type": "cumulative",
  "date": "2026-06-26",
  "source": "TASS English",
  "url": "https://tass.com/society/2152215"
 },
 {
  "as_of": null,
  "outbreak": true,
  "metric": "confirmed_cases",
  "value": 1203,
  "geography": "national_drc",
  "count_type": "cumulative",
  "date": "2026-06-26",
  "source": "TASS English",
  "url": "https://tass.com/society/2152215"
 },
 {
  "as_of": null,
  "outbreak": true,
  "metric": "confirmed_cases",
  "value": 48,
  "geography": "national_drc",
  "count_type": "new",
  "date": "2026-06-26",
  "source": "TASS English",
  "url": "https://tass.com/society/2152215"
 },
 {
  "as_of": null,
  "outbreak": true,
  "metric": "deaths",
  "value": 250,
  "geography": "national_drc",
  "count_type": "cumulative",
  "date": "2026-06-24",
  "source": "France24 French",
  "url": "https://www.france24.com/fr/vid%C3%A9o/20260624-ebola-en-rdc-la-mine-d-or-de-mongbwalu-reste-active-malgr%C3%A9-la-peur-du-virus"
 },
 {
  "as_of": null,
  "outbreak": true,
  "metric": "total_cases",
  "value": 1000,
  "geography": "national_drc",
  "count_type": "cumulative",
  "date": "2026-06-24",
  "source": "France24 French",
  "url": "https://www.france24.com/fr/vid%C3%A9o/20260624-ebola-en-rdc-la-mine-d-or-de-mongbwalu-reste-active-malgr%C3%A9-la-peur-du-virus"
 },
 {
  "as_of": null,
  "outbreak": true,
  "metric": "deaths",
  "value": 1000,
  "geography": "cross_border_total",
  "count_type": "cumulative",
  "date": "2026-07-22",
  "source": "Jamaica Observer",
  "url": "https://www.jamaicaobserver.com/2026/07/22/1000-deaths-recorded-ebola-outbreak-drc-uganda/"
 },
 {
  "as_of": null,
  "outbreak": true,
  "metric": "deaths",
  "value": 930,
  "geography": "national_drc",
  "count_type": "cumulative",
  "date": "2026-07-20",
  "source": "Google News - DR Congo (en)",
  "url": "https://news.google.com/rss/articles/CBMiZEFVX3lxTE1XbFRaLUhTdHczM3RjUUVIVkhJVjRfa1MtakVGVFZEM3g4ajA5UHBZLXdYY0pjTG9XQXZNdHZ4LUJtWGdzRmZteWVvbnEyTE5BSUdxWE5SZnhFc2tFWjVXZHA1ZWE?oc=5"
 },
 {
  "count_type": "cumulative",
  "as_of": "2026-07-21",
  "value": 967,
  "metric": "deaths",
  "outbreak": true,
  "geography": "national_drc",
  "date": "2026-07-21",
  "source": "Google News - DR Congo (en)",
  "url": "2026-07-21T10:03:23#de1cb1a7d393"
 },
 {
  "as_of": null,
  "outbreak": true,
  "metric": "deaths",
  "value": 300,
  "geography": "national_drc",
  "count_type": "cumulative",
  "date": "2026-06-27",
  "source": "Google News - DR Congo (en)",
  "url": "https://news.google.com/rss/articles/CBMiWkFVX3lxTE9iMkFqeHE1WXlmVkktYmhQSS1ieG5JSzA2cUFoVnlyZHZUTG1sVU5nbTR4OUVtVTg2c1ViRFNJRHhFRFhWS19HOFk0MWdQSjI0TG5XTkFTczIwQQ?oc=5"
 },
 {
  "as_of": null,
  "outbreak": true,
  "metric": "deaths",
  "value": 400,
  "geography": "national_drc",
  "count_type": "cumulative",
  "date": "2026-07-02",
  "source": "Jamaica Observer",
  "url": "https://www.jamaicaobserver.com/2026/07/02/dr-congos-ebola-official-death-toll-exceeds-400-authorities/"
 },
 {
  "metric": "deaths",
  "count_type": "cumulative",
  "as_of": "2026-07-17",
  "geography": "national_drc",
  "outbreak": true,
  "value": 600,
  "date": "2026-07-17",
  "source": "Google News - DR Congo (en)",
  "url": "2026-07-17T07:24:47#55274092fe79"
 },
 {
  "as_of": null,
  "outbreak": true,
  "metric": "confirmed_cases",
  "value": 2073,
  "geography": "national_drc",
  "count_type": "cumulative",
  "date": "2026-07-17",
  "source": "France24 French",
  "url": "https://www.france24.com/fr/vid%C3%A9o/20260717-ebola-en-rdc-des-chiffres-bien-en-de%C3%A7%C3%A0-de-la-r%C3%A9alit%C3%A9-selon-l-oms"
 },
 {
  "as_of": null,
  "outbreak": true,
  "metric": "deaths",
  "value": 796,
  "geography": "national_drc",
  "count_type": "cumulative",
  "date": "2026-07-17",
  "source": "France24 French",
  "url": "https://www.france24.com/fr/vid%C3%A9o/20260717-ebola-en-rdc-des-chiffres-bien-en-de%C3%A7%C3%A0-de-la-r%C3%A9alit%C3%A9-selon-l-oms"
 },
 {
  "as_of": "2026-06-29",
  "outbreak": true,
  "metric": "confirmed_cases",
  "value": 1274,
  "geography": "national_drc",
  "count_type": "cumulative",
  "date": "2026-06-29",
  "source": "Google News - DR Congo (en)",
  "url": "https://news.google.com/rss/articles/CBMiYkFVX3lxTE5adEFLdWdSWnFESE5lODNYd2pXc19KUmpTV0NzZlhvZF9rd2l5QURpMW94WlN1OGQ0MjdPczJFY3Z0ZWJxVkwxWnppNFBtUlhqYlliYzBPRm5zVGRsS0VIUXJ3?oc=5"
 },
 {
  "as_of": null,
  "outbreak": true,
  "metric": "total_cases",
  "value": 3000,
  "geography": "national_drc",
  "count_type": "cumulative",
  "date": "2026-07-27",
  "source": "AllAfrica DR Congo",
  "url": "https://allafrica.com/stories/202607270016.html"
 },
 {
  "as_of": null,
  "outbreak": true,
  "metric": "deaths",
  "value": 1300,
  "geography": "national_drc",
  "count_type": "cumulative",
  "date": "2026-07-27",
  "source": "AllAfrica DR Congo",
  "url": "https://allafrica.com/stories/202607270016.html"
 },
 {
  "as_of": null,
  "outbreak": true,
  "metric": "total_cases",
  "value": 4000,
  "geography": "national_drc",
  "count_type": "unclear",
  "date": "2026-08-05",
  "source": "AP News",
  "url": "https://news.google.com/rss/articles/CBMiswFBVV95cUxNRHR4MEdrUEJtTHFsb1o0ZHh1RUd3NHRpUHBLbGlWYVY2Rld5V1JROGRPX3FfUXdqUWdUTUl5SDRDeUJWQU9hLWJNMzNPSFdQY3VDOWlUanBGSDRTVzhvMl9aYnR4ekVIOUJjNlZqWGJfa05vN2pGc0w5V0V3TEk1NTVLbGRlUXY5RE5lOFI5Z2NkeVdTa2pqenhMM09rSjZyOGUwVmQ1VFJXMmF0TkpjTGd0OA?oc=5"
 },
 {
  "geography": "national_drc",
  "outbreak": true,
  "count_type": "cumulative",
  "as_of": "2026-07-28",
  "metric": "total_cases",
  "value": 3200,
  "date": "2026-07-28",
  "source": "Google News - DR Congo (en)",
  "url": "2026-07-28T12:25:32#e1e7962ef389"
 },
 {
  "as_of": null,
  "outbreak": true,
  "metric": "deaths",
  "value": 1000,
  "geography": "national_drc",
  "count_type": "cumulative",
  "date": "2026-07-23",
  "source": "Google News - DR Congo (en)",
  "url": "https://news.google.com/rss/articles/CBMihgFBVV95cUxPMDl3NW56eWFmM3pGUGVSMzFyUmpyR291eXNMcTRvZXdvblFqVTc3TjA5eFk4ekdMem4wQzVoaFVqYTR3VXhuNUpaVDRETENzNmJ2U21jbVY5UlhwaC05U29xVEJYRTBMTENXeWo5U1p6MWRlcFNYS2FqbGI3ZGxMalZxbWJYdw?oc=5"
 },
 {
  "as_of": null,
  "outbreak": true,
  "metric": "total_cases",
  "value": 1000,
  "geography": "subnational",
  "count_type": "cumulative",
  "date": "2026-07-02",
  "source": "France24 French",
  "url": "https://www.france24.com/fr/%C3%A9missions/focus/20260702-ebola-dans-l-est-de-la-rd-congo-les-autorit%C3%A9s-tentent-de-contenir-l-%C3%A9pid%C3%A9mie"
 },
 {
  "as_of": null,
  "outbreak": true,
  "metric": "deaths",
  "value": 250,
  "geography": "subnational",
  "count_type": "cumulative",
  "date": "2026-07-02",
  "source": "France24 French",
  "url": "https://www.france24.com/fr/%C3%A9missions/focus/20260702-ebola-dans-l-est-de-la-rd-congo-les-autorit%C3%A9s-tentent-de-contenir-l-%C3%A9pid%C3%A9mie"
 },
 {
  "count_type": "cumulative",
  "metric": "deaths",
  "geography": "unclear",
  "value": 1000,
  "as_of": "2026-07-23",
  "outbreak": true,
  "date": "2026-07-23",
  "source": "Google News - RDC (fr)",
  "url": "2026-07-23T19:03:22#a592b05693a2"
 },
 {
  "outbreak": true,
  "metric": "total_cases",
  "value": 2267,
  "geography": "national_drc",
  "count_type": "cumulative",
  "as_of": "2026-07-19",
  "date": "2026-07-19",
  "source": "Google News - DR Congo (en)",
  "url": "2026-07-19T08:26:58#921d09976595"
 },
 {
  "value": 893,
  "outbreak": true,
  "count_type": "cumulative",
  "metric": "deaths",
  "geography": "national_drc",
  "as_of": "2026-07-19",
  "date": "2026-07-19",
  "source": "Google News - DR Congo (en)",
  "url": "2026-07-19T08:26:58#921d09976595"
 },
 {
  "as_of": null,
  "outbreak": true,
  "metric": "deaths",
  "value": 1000,
  "geography": "national_drc",
  "count_type": "cumulative",
  "date": "2026-07-23",
  "source": "Google News - DR Congo (en)",
  "url": "https://news.google.com/rss/articles/CBMiekFVX3lxTE5nWG9fSGE1bHFiRzlkYXZtTlA0WFNjMmZhLWk0bWJrX29GbU9FekVqTkx3YVIycGN6X19XOERyM3c1NEFibnB3aWpTUWpVdzBNNlltMGJtRkUzN0RfWnU2Wkd2YzBsMkgzRElxdzdqY3RBT0dmQ0Z4cTRB?oc=5"
 },
 {
  "count_type": "cumulative",
  "metric": "deaths",
  "geography": "national_drc",
  "as_of": "2026-07-22",
  "outbreak": true,
  "value": 1000,
  "date": "2026-07-22",
  "source": "Google News - RDC (fr)",
  "url": "2026-07-22T15:42:52#3bc94f4ebf1c"
 },
 {
  "count_type": "cumulative",
  "value": 2400,
  "metric": "total_cases",
  "geography": "national_drc",
  "outbreak": true,
  "as_of": "2026-07-21",
  "date": "2026-07-21",
  "source": "Google News - DR Congo (en)",
  "url": "2026-07-21T22:23:00#b65769f3351f"
 },
 {
  "as_of": "2026-07-06",
  "outbreak": true,
  "metric": "confirmed_cases",
  "value": 17,
  "geography": "subnational",
  "count_type": "new",
  "date": "2026-07-07",
  "source": "Radio Okapi",
  "url": "https://www.radiookapi.net/2026/07/07/actualite/sante/ituri-17-nouveaux-cas-debola-confirmes-niania"
 },
 {
  "as_of": "2026-07-23",
  "outbreak": true,
  "metric": "deaths",
  "value": 1033,
  "geography": "national_drc",
  "count_type": "cumulative",
  "date": "2026-07-23",
  "source": "Google News - DR Congo (en)",
  "url": "https://news.google.com/rss/articles/CBMioAFBVV95cUxOZU54NFgzVUFzWjNCbHhJUmlEOXRRcDh2bE5PVUZrZ0RHUEw5aTg3SlVoREJZVnZPdGE1T1BuMHFYeXNQT0R3emVBaXRZTHFDaHk3cmZtSUprVWNYMXpHcnk2eG5LZk1sbWN3Q0NWdDhNd3lIdndTbGlfUk9vMFp6cFE2NFFERTlMTjk5MVI5R1J5alR6Y3JFTGdwcnpQMWhn?oc=5"
 },
 {
  "as_of": "2026-07-23",
  "outbreak": true,
  "metric": "confirmed_cases",
  "value": 2500,
  "geography": "national_drc",
  "count_type": "cumulative",
  "date": "2026-07-23",
  "source": "Google News - DR Congo (en)",
  "url": "https://news.google.com/rss/articles/CBMioAFBVV95cUxOZU54NFgzVUFzWjNCbHhJUmlEOXRRcDh2bE5PVUZrZ0RHUEw5aTg3SlVoREJZVnZPdGE1T1BuMHFYeXNQT0R3emVBaXRZTHFDaHk3cmZtSUprVWNYMXpHcnk2eG5LZk1sbWN3Q0NWdDhNd3lIdndTbGlfUk9vMFp6cFE2NFFERTlMTjk5MVI5R1J5alR6Y3JFTGdwcnpQMWhn?oc=5"
 },
 {
  "as_of": "2026-05-29",
  "outbreak": true,
  "metric": "confirmed_cases",
  "value": 2,
  "geography": "national_uganda",
  "count_type": "new",
  "date": "2026-05-29",
  "source": "Africanews",
  "url": "http://www.africanews.com/2026/05/29/community-outreach-key-to-stopping-ebola-outbreak-says-red-cross-as-uganda-confirms-2-new-/"
 },
 {
  "geography": "national_drc",
  "value": 1900,
  "metric": "deaths",
  "outbreak": true,
  "as_of": null,
  "count_type": "cumulative",
  "date": "2026-08-09",
  "source": "Google News - RDC (fr)",
  "url": "https://news.google.com/rss/articles/CBMihgJBVV95cUxPVlZ3aE1lQ1FhSGEzaERNeHFyMk9VX0d4MkJWZ2wxYVk5MDJ1bDhHTGtsaUJqMG9IdjRVRXBzX1VyalJtMnNPckt3TnNiQ1pJS1hlTFpnSmcyTlF1R1IwZlUwdmxfQnNDd2JrSV83ZGFKVXltcjRFbmY4MmxMZnRlV1ItMktFVkFkZ0xNQkxlZnYtWTVsSlRkcEw1YkVMb3FvcnliN1h1cmhpeHpKc2VxVmJMZTJ0RkZUSkpjQzE4YUlER2JFaXNIUVRDMm1oWHhtZVlDeHVBR2hPYW8xektzVmZzNV9SaGxtV0lEbGs1bEVqMGt1YjBoRjVwVndBbDRzeERlWE5B0gGLAkFVX3lxTFBJSHA2ekg3SmNzVjI3WnUxQkQtdElHMFhDUThKX2F3TkpsemlIZXBjeTRobWljbEtwSnhjQkdoRGU2ZHNxQnlxZ0dQLVVHUC0xWFhfVTd5alpsRnFmdWVGcDJ2U0d4Q240cFBHbEFUSVVTcGZabk0zVWlGN3BVeWt4Y1gxY3l3NVRKWlFFYTZtdlVKSW02czhlS0VpWER0V2xqVExxbC1FOVFJcFVfWEt0bzVEcUl6Wk5kd2FwQlMzSVcyZ25MOHNwVTNMQ1VoRUJaU2x6QXdOdjUzREV0eVJibm5mSTZickpKNzJXM2ZMc3ZES1NsSTM5TVo5a25zdVdQMHN1VzZzMm5LTQ?oc=5"
 },
 {
  "metric": "confirmed_cases",
  "geography": "national_drc",
  "value": 4200,
  "count_type": "cumulative",
  "outbreak": true,
  "as_of": null,
  "date": "2026-08-09",
  "source": "Google News - RDC (fr)",
  "url": "https://news.google.com/rss/articles/CBMihgJBVV95cUxPVlZ3aE1lQ1FhSGEzaERNeHFyMk9VX0d4MkJWZ2wxYVk5MDJ1bDhHTGtsaUJqMG9IdjRVRXBzX1VyalJtMnNPckt3TnNiQ1pJS1hlTFpnSmcyTlF1R1IwZlUwdmxfQnNDd2JrSV83ZGFKVXltcjRFbmY4MmxMZnRlV1ItMktFVkFkZ0xNQkxlZnYtWTVsSlRkcEw1YkVMb3FvcnliN1h1cmhpeHpKc2VxVmJMZTJ0RkZUSkpjQzE4YUlER2JFaXNIUVRDMm1oWHhtZVlDeHVBR2hPYW8xektzVmZzNV9SaGxtV0lEbGs1bEVqMGt1YjBoRjVwVndBbDRzeERlWE5B0gGLAkFVX3lxTFBJSHA2ekg3SmNzVjI3WnUxQkQtdElHMFhDUThKX2F3TkpsemlIZXBjeTRobWljbEtwSnhjQkdoRGU2ZHNxQnlxZ0dQLVVHUC0xWFhfVTd5alpsRnFmdWVGcDJ2U0d4Q240cFBHbEFUSVVTcGZabk0zVWlGN3BVeWt4Y1gxY3l3NVRKWlFFYTZtdlVKSW02czhlS0VpWER0V2xqVExxbC1FOVFJcFVfWEt0bzVEcUl6Wk5kd2FwQlMzSVcyZ25MOHNwVTNMQ1VoRUJaU2x6QXdOdjUzREV0eVJibm5mSTZickpKNzJXM2ZMc3ZES1NsSTM5TVo5a25zdVdQMHN1VzZzMm5LTQ?oc=5"
 },
 {
  "as_of": "2026-06-26",
  "outbreak": true,
  "metric": "deaths",
  "value": 300,
  "geography": "national_drc",
  "count_type": "cumulative",
  "date": "2026-06-26",
  "source": "Google News - RDC (fr)",
  "url": "https://news.google.com/rss/articles/CBMingFBVV95cUxOVEQ2TEFzRXRBb1dfajlZZ2U5THVHME5MOTY1R0RNTzA4c2dQNHRHWTE1RkpLc2lOcGRoNnRScktubHFWTWY0VjdZcWhhMG1JVEQ5ZTgxRDhrcFQ4UXNjM0Q1ZlFJMnNwN21za2lCQ3Rra3JzcUhGS2FEWUpXS1I1eWhGRHl1aEx3Q0FOZ1dPbGtaU2FSS3d4ODhJRS1qQQ?oc=5"
 },
 {
  "as_of": "2026-06-26",
  "outbreak": true,
  "metric": "confirmed_cases",
  "value": 1155,
  "geography": "national_drc",
  "count_type": "cumulative",
  "date": "2026-06-26",
  "source": "Google News - RDC (fr)",
  "url": "https://news.google.com/rss/articles/CBMingFBVV95cUxOVEQ2TEFzRXRBb1dfajlZZ2U5THVHME5MOTY1R0RNTzA4c2dQNHRHWTE1RkpLc2lOcGRoNnRScktubHFWTWY0VjdZcWhhMG1JVEQ5ZTgxRDhrcFQ4UXNjM0Q1ZlFJMnNwN21za2lCQ3Rra3JzcUhGS2FEWUpXS1I1eWhGRHl1aEx3Q0FOZ1dPbGtaU2FSS3d4ODhJRS1qQQ?oc=5"
 },
 {
  "value": 930,
  "as_of": "2026-07-20",
  "geography": "national_drc",
  "outbreak": true,
  "metric": "deaths",
  "count_type": "cumulative",
  "date": "2026-07-20",
  "source": "Google News - RDC (fr)",
  "url": "2026-07-20T19:55:57#802918d4c13f"
 },
 {
  "metric": "confirmed_cases",
  "geography": "national_drc",
  "outbreak": true,
  "count_type": "cumulative",
  "as_of": "2026-07-27",
  "value": 3200,
  "date": "2026-07-27",
  "source": "Google News - DR Congo (en)",
  "url": "2026-07-27T06:58:19#656ae5f3704a"
 },
 {
  "count_type": "cumulative",
  "metric": "deaths",
  "value": 1405,
  "geography": "national_drc",
  "outbreak": true,
  "as_of": "2026-07-27",
  "date": "2026-07-27",
  "source": "Google News - DR Congo (en)",
  "url": "2026-07-27T06:58:19#656ae5f3704a"
 },
 {
  "as_of": "2026-05-30",
  "outbreak": true,
  "metric": "suspected_cases",
  "value": 1077,
  "geography": "national_drc",
  "count_type": "cumulative",
  "date": "2026-05-30",
  "source": "France24",
  "url": "https://www.france24.com/en/africa/20260530-who-chief-visits-eastern-dr-congo-amid-ebola-outbreak"
 },
 {
  "as_of": "2026-07-09",
  "outbreak": true,
  "metric": "deaths",
  "value": 600,
  "geography": "national_drc",
  "count_type": "cumulative",
  "date": "2026-07-09",
  "source": "Google News - DR Congo (en)",
  "url": "https://news.google.com/rss/articles/CBMijwFBVV95cUxPSVJlWnRXU1VJMWlYbkZXZFh5V21Qajh2NWhoNEJOdUNhU2ZIQVQzZ285N3AtM3NCVDRwcEhvNFNiVGN3eWtHWHgzNEVfbHRERWs0ODhTZzVPN3RDS1pNVWtZXzUyd043aDhGYzhEdi1JakpRamlCWTFrNUFhQzI5V2ZDNy1vVHpSWjZORHF3Yw?oc=5"
 },
 {
  "as_of": "2026-07-16",
  "outbreak": true,
  "metric": "total_cases",
  "value": 2000,
  "geography": "national_drc",
  "count_type": "cumulative",
  "date": "2026-07-16",
  "source": "Google News - DR Congo (en)",
  "url": "https://news.google.com/rss/articles/CBMi3AFBVV95cUxOY1lMT0k4aHVjcVhPeENCQldneEU3MktVZGhDV0poMkFKalJhN3dsZlVaeUp4MDhURHhJdzlweWNYUzNYOXVEdVRXUk9GbUE3eU1kWWxsQTdubnU2eEpWN3RnZmx3ZU1sOU5qOEhqYmFLZEtqZGR6ZmRLd283NEN5bzlESTBDYmljQkZRLXVNOHhqMzVhN0tsVUdLWmJwS0ZPeEdRcFZkUHBtY3ZvNnctSk5fRzhQdjJOTkV2eXdlUE9RRTIzNER2VlA2WEU1cDh6Vy0zOFVUWTkyU2p50gHiAUFVX3lxTE9KXzJzbWdHSWhqWEtVbnJ3cHJQU3J2RHRlN2s3YkZqRV9NQUVDY2dKcml5dTU4T240eDQyV0tIei11aHcyTlJvQS1NQ1dGNmhsVkx5dDNydk1feHdpb2h2dU5Tck15R01UU2JNQnhBUS1laVJPYWV1TEdmcHRBUVRYRXNTWHJXYWlndHdFLWZPcHlDREx0Wk9TWi0wbC0wLV9UWFR4UFJnX0NaZ3V1UFRTXzkyUDl2VVpHTzdkcG5EdXZTdXpncDctOWRlTm5mdDl5dXRKTEVFNkRBdDVWbTJDR0E?oc=5"
 },
 {
  "as_of": "2026-07-16",
  "outbreak": true,
  "metric": "deaths",
  "value": 800,
  "geography": "national_drc",
  "count_type": "cumulative",
  "date": "2026-07-16",
  "source": "Google News - DR Congo (en)",
  "url": "https://news.google.com/rss/articles/CBMi3AFBVV95cUxOY1lMT0k4aHVjcVhPeENCQldneEU3MktVZGhDV0poMkFKalJhN3dsZlVaeUp4MDhURHhJdzlweWNYUzNYOXVEdVRXUk9GbUE3eU1kWWxsQTdubnU2eEpWN3RnZmx3ZU1sOU5qOEhqYmFLZEtqZGR6ZmRLd283NEN5bzlESTBDYmljQkZRLXVNOHhqMzVhN0tsVUdLWmJwS0ZPeEdRcFZkUHBtY3ZvNnctSk5fRzhQdjJOTkV2eXdlUE9RRTIzNER2VlA2WEU1cDh6Vy0zOFVUWTkyU2p50gHiAUFVX3lxTE9KXzJzbWdHSWhqWEtVbnJ3cHJQU3J2RHRlN2s3YkZqRV9NQUVDY2dKcml5dTU4T240eDQyV0tIei11aHcyTlJvQS1NQ1dGNmhsVkx5dDNydk1feHdpb2h2dU5Tck15R01UU2JNQnhBUS1laVJPYWV1TEdmcHRBUVRYRXNTWHJXYWlndHdFLWZPcHlDREx0Wk9TWi0wbC0wLV9UWFR4UFJnX0NaZ3V1UFRTXzkyUDl2VVpHTzdkcG5EdXZTdXpncDctOWRlTm5mdDl5dXRKTEVFNkRBdDVWbTJDR0E?oc=5"
 },
 {
  "metric": "deaths",
  "as_of": "2026-07-23",
  "count_type": "cumulative",
  "outbreak": true,
  "geography": "national_drc",
  "value": 1000,
  "date": "2026-07-23",
  "source": "France24",
  "url": "2026-07-23T12:50:44#836ca3b4ddc4"
 },
 {
  "metric": "confirmed_cases",
  "value": 2500,
  "count_type": "cumulative",
  "geography": "national_drc",
  "as_of": "2026-07-23",
  "outbreak": true,
  "date": "2026-07-23",
  "source": "France24",
  "url": "2026-07-23T12:50:44#836ca3b4ddc4"
 },
 {
  "as_of": null,
  "outbreak": true,
  "metric": "deaths",
  "value": 500,
  "geography": "national_drc",
  "count_type": "cumulative",
  "date": "2026-07-08",
  "source": "AllAfrica Latest",
  "url": "https://allafrica.com/stories/202607080033.html"
 },
 {
  "as_of": "2026-07-24",
  "outbreak": true,
  "metric": "deaths",
  "value": 1000,
  "geography": "cross_border_total",
  "count_type": "cumulative",
  "date": "2026-07-24",
  "source": "Google News - RDC (fr)",
  "url": "https://news.google.com/rss/articles/CBMibkFVX3lxTE1nczRQUlJOY3dCZU45T1FkMVZMSVhHcUxyeWFwUEJYTEZQYnJ5LTZEclRBOWdxNmE0YjZqNGV5Q2IwY1cyWHR6QlNEM2pudXc1eXBXN2U2S1A2ZkZTWnlhdUJJRG4xXzdTQnZFMkFR?oc=5"
 },
 {
  "count_type": "cumulative",
  "as_of": "2026-07-30",
  "metric": "deaths",
  "geography": "national_drc",
  "outbreak": true,
  "value": 1500,
  "date": "2026-07-30",
  "source": "Google News - RDC (fr)",
  "url": "2026-07-30T12:10:31#db0cba98668f"
 },
 {
  "as_of": "2026-07-24",
  "outbreak": true,
  "metric": "confirmed_cases",
  "value": 3000,
  "geography": "national_drc",
  "count_type": "cumulative",
  "date": "2026-07-24",
  "source": "Google News - DR Congo (en)",
  "url": "https://news.google.com/rss/articles/CBMiowFBVV95cUxNaEhaeDNONDVrOWptd1p0ZXplQ2gtSXlZVE9ZQnR0LS14ajNKT3FqSHZlOHhGNEYzYmhBTXJmVnUtWkdCb3BrY19icjdDbW1DU3dBc2VocWRIZTN2Z2hhSTFmU3FOd2dycnpiVGdOR21Rd19fT3hRQzdEZHVaMzhHNjBaUmlzZHNld2JuUUZPclhtbG1hXzV1dFhaMzZsbXNGWnE0?oc=5"
 },
 {
  "count_type": "cumulative",
  "metric": "confirmed_cases",
  "value": 5000,
  "geography": "national_drc",
  "outbreak": true,
  "as_of": null,
  "date": "2026-08-19",
  "source": "Google News - RDC (fr)",
  "url": "https://news.google.com/rss/articles/CBMi6AFBVV95cUxQUTdZVWJhRHktSFIwVTctWVhQTE1paFZOa0cwMTF2eTNnOGJIQ0xESHJkTjE0VWN5eDhTdTFRREwxTmxpYjliQ2F2b0ZGN1dJRnUyZjJZQk12UExmdHNJdXdZOWxtOXhjbTFsY2pwWWhLdjNGTVlLSjFpODNRREo3ZTd3MHQ0MkgxREVtWk52dVF3TFFlOWRGZ0hJbzZuUnN5bjR0UC1pd3pGZDdleFV2VDhvQ0hFRVIwZmQyTVFnRHBXTGUwY3gtbTRaalZUZDFkdVQ4RXpvdWgwYW1jaGduTVhLeHVmWDdE0gHoAUFVX3lxTFBRN1lVYmFEeS1IUjBVNy1ZWFBMTWloVk5rRzAxMXZ5M2c4YkhDTERIcmROMTRVY3l4OFN1MVFETDFObGliOWJDYXZvRkY3V0lGdTJmMllCTXZQTGZ0c0l1d1k5bG05eGNtMWxjanBZaEt2M0ZNWUtKMWk4M1FESjdlN3cwdDQySDFERW1aTnZ1UXdMUWU5ZEZnSElvNm5Sc3luNHRQLWl3ekZkN2V4VXZUOG9DSEVFUjBmZDJNUWdEcFdMZTBjeC1tNFpqVlRkMWR1VDhFem91aDBhbWNoZ25NWEt4dWZYN0Q?oc=5"
 },
 {
  "geography": "national_drc",
  "as_of": "2026-07-20",
  "outbreak": true,
  "value": 930,
  "count_type": "cumulative",
  "metric": "deaths",
  "date": "2026-07-20",
  "source": "Google News - DR Congo (en)",
  "url": "2026-07-20T13:51:30#afdd49453525"
 },
 {
  "metric": "suspected_cases",
  "outbreak": true,
  "count_type": "unclear",
  "value": 1,
  "geography": "national_drc",
  "as_of": null,
  "date": "2026-08-07",
  "source": "Google News - DR Congo (en)",
  "url": "https://news.google.com/rss/articles/CBMifkFVX3lxTE1xakdLWXRPR0hUa3hZMWJBWEdTeV85QW9iZkItS082ckVEeXJxcUM1Z2RsbUNXck9kUExGUGJSTlNWRHVucHJRSzJHUS1UQ3Itc2FIVERyTjVpSzJDSWlXcHNyS2lpUTRQYzBZbllheDRKUDhoYndlc1FkLVJfZw?oc=5"
 },
 {
  "as_of": null,
  "outbreak": true,
  "metric": "deaths",
  "value": 1000,
  "geography": "national_drc",
  "count_type": "cumulative",
  "date": "2026-07-23",
  "source": "Google News - RDC (fr)",
  "url": "https://news.google.com/rss/articles/CBMiggFBVV95cUxQNU4tVGN2ajh0dURKTkVzVlZDbmtnRlZDbkhlemlZdS13WUxRMWNKU1JsaWhkZzl1WjNmWFpZVG1DQ0tTYVg5RndJQUQtdl9fb0xLMF9ZMWgtYVVzRi0zNVo5clF6a3J3YzNpYzJzMlpET2lfS25GVmFjNkN0WVdWTDFB?oc=5"
 },
 {
  "geography": "national_drc",
  "count_type": "cumulative",
  "value": 5000,
  "as_of": null,
  "outbreak": true,
  "metric": "total_cases",
  "date": "2026-08-21",
  "source": "Google News - RDC (fr)",
  "url": "https://news.google.com/rss/articles/CBMi1gFBVV95cUxOMF9DczQ4NlZNT3FPZnFvTElhenhXc0p5aVU3Tmw3XzdhdEoya2k4RUhjVXFWWW5vLTZpX19MZ080YS1EdE5sYVZPdGljYW9EMm5iNGFrN1c1X2wwa29HSEdyT3cwSXhTSWFNLXRVRnhQQ2J1QmhXWVFoZjJKTl94bHdHZHo0UWxxQXZ5dkZDSU5nZURadkw5LUJrcElEMnZBOE5VRE9NdkRrcFcwN0oySVdYc2hLNzB6Z080WThJbUtTSGhqZHRILXoxTEJTTDJxdnlrMHNB?oc=5"
 },
 {
  "as_of": null,
  "outbreak": true,
  "metric": "total_cases",
  "value": 3262,
  "geography": "national_drc",
  "count_type": "cumulative",
  "date": "2026-07-29",
  "source": "Google News - DR Congo (en)",
  "url": "https://news.google.com/rss/articles/CBMingFBVV95cUxQMThxQnJzWGtjTk0yczZiX3Z4QkhGSC1YbUpOdzBLVHBLcnJYd1JVN1ZIckk4NlV3RmYxUHlEV3AwTmx1NHpkWEJtMUVVUEh6dzAteUpHRnhGenZ1WFFuMGE4YXh5aFNnaFdwUzdOTjM2aUZxSFFWMlQwZThYblpMamY1dXdGZXVBeG94emxUNlhGdk5GNl9lNUhSTUNlZw?oc=5"
 },
 {
  "as_of": null,
  "outbreak": true,
  "metric": "total_cases",
  "value": 2100,
  "geography": "national_drc",
  "count_type": "cumulative",
  "date": "2026-07-17",
  "source": "Google News - DR Congo (en)",
  "url": "https://news.google.com/rss/articles/CBMifkFVX3lxTE11MUpFYi1MdDRxNWR0V1d2cGFOb1FFN2laWUhlY3lhRkdkOGxrZ3Z2eVJ4eGZDUXhOWjVkSy1GWmNITjV3RkE3MUxSdXFFT2NWX3NMemQ0YVZ5R0dELV9LQjJkLTk2X0tMTTFoRUpRdkpXWU5RWktiVVZ0ek04Zw?oc=5"
 },
 {
  "count_type": "cumulative",
  "metric": "deaths",
  "as_of": "2026-07-18",
  "geography": "national_drc",
  "value": 864,
  "outbreak": true,
  "date": "2026-07-18",
  "source": "Google News - DR Congo (en)",
  "url": "2026-07-18T09:40:06#625efc8c4d36"
 },
 {
  "as_of": null,
  "outbreak": true,
  "metric": "deaths",
  "value": 1000,
  "geography": "cross_border_total",
  "count_type": "cumulative",
  "date": "2026-07-22",
  "source": "Africanews",
  "url": "http://www.africanews.com/2026/07/22/who-says-ebola-death-toll-in-drc-and-uganda-has-surpassed-1000/"
 },
 {
  "as_of": "2026-07-21",
  "outbreak": true,
  "metric": "total_cases",
  "value": 2473,
  "geography": "national_drc",
  "count_type": "cumulative",
  "date": "2026-07-22",
  "source": "Africanews",
  "url": "http://www.africanews.com/2026/07/22/who-says-ebola-death-toll-in-drc-and-uganda-has-surpassed-1000/"
 },
 {
  "as_of": "2026-07-20",
  "outbreak": true,
  "metric": "total_cases",
  "value": 2340,
  "geography": "national_drc",
  "count_type": "cumulative",
  "date": "2026-07-20",
  "source": "Google News - RDC (fr)",
  "url": "https://news.google.com/rss/articles/CBMiywFBVV95cUxPXzg3aGNzSldKOVJGLXBaSmlwbWEwMXAzRGJoU3RaMVZBcTB5Z1lfbFNkQ2FvWlZBeks0c2dQc2VWVVJBanlxbU1iR092WDdNSGRkc2FrQkRyX0ViQ1pwM2VLdUhlWWlMb2JtQklHeUFCWl9xN2xVVnFfRHRRXy1pak1oMjQ3M19hWThHSDR1SEhyQ01Ka01zY2RlREtDZnRyeHl1ck4tem9mMm0xNXNoZERqcDQ0STBxTnRVNGtOZDV0ZS1KUVUwV1liNNIB0AFBVV95cUxQaTRfQlZWMUxUTTNTa0Z3M1l2SkxCeUJmejJBZHgzMWZsZmpuSlg2NEZQMkRNcjVocTlUdkNFcTBJZ2VzVWJ5dFl0WFNVMjI2UjlEd3JSWU1SSVRROG1OVkRneW1DUkl1NV84ejc5Q25KMlNGT2NzRmhDVmxUX091aFdWQTNCamdENGlEanpYcURQRy1MUTlwY0p0TVF6blpyXzM5VV9EOWZ0cldzaE03T0E0RWgzaV8wOTV6MTAxLWMwQVdYZFA4YjZZZ2VWX0JY?oc=5"
 },
 {
  "as_of": "2026-07-20",
  "outbreak": true,
  "metric": "deaths",
  "value": 925,
  "geography": "national_drc",
  "count_type": "cumulative",
  "date": "2026-07-20",
  "source": "Google News - RDC (fr)",
  "url": "https://news.google.com/rss/articles/CBMiywFBVV95cUxPXzg3aGNzSldKOVJGLXBaSmlwbWEwMXAzRGJoU3RaMVZBcTB5Z1lfbFNkQ2FvWlZBeks0c2dQc2VWVVJBanlxbU1iR092WDdNSGRkc2FrQkRyX0ViQ1pwM2VLdUhlWWlMb2JtQklHeUFCWl9xN2xVVnFfRHRRXy1pak1oMjQ3M19hWThHSDR1SEhyQ01Ka01zY2RlREtDZnRyeHl1ck4tem9mMm0xNXNoZERqcDQ0STBxTnRVNGtOZDV0ZS1KUVUwV1liNNIB0AFBVV95cUxQaTRfQlZWMUxUTTNTa0Z3M1l2SkxCeUJmejJBZHgzMWZsZmpuSlg2NEZQMkRNcjVocTlUdkNFcTBJZ2VzVWJ5dFl0WFNVMjI2UjlEd3JSWU1SSVRROG1OVkRneW1DUkl1NV84ejc5Q25KMlNGT2NzRmhDVmxUX091aFdWQTNCamdENGlEanpYcURQRy1MUTlwY0p0TVF6blpyXzM5VV9EOWZ0cldzaE03T0E0RWgzaV8wOTV6MTAxLWMwQVdYZFA4YjZZZ2VWX0JY?oc=5"
 },
 {
  "as_of": null,
  "outbreak": true,
  "metric": "total_cases",
  "value": 2000,
  "geography": "national_drc",
  "count_type": "cumulative",
  "date": "2026-07-14",
  "source": "Google News - DR Congo (en)",
  "url": "https://news.google.com/rss/articles/CBMihgFBVV95cUxPcUZCb1hGTE41V2ltNUtXLURpUG1fc2NMTEwyZTZRNXZvbmtLSjBDcFVIY1JncC1qbzNXblhneDFacDk2ekE0eF9ZQnNRcTB3NFF5SkhEWE1CTlhZVzJLVGNYem5ZVG9QUFZHUDJfZUs2Q2RvWlZfQW9mS0tURmw5STJiS3M0UQ?oc=5"
 },
 {
  "as_of": null,
  "outbreak": true,
  "metric": "deaths",
  "value": 1500,
  "geography": "national_drc",
  "count_type": "cumulative",
  "date": "2026-07-30",
  "source": "Al Jazeera English",
  "url": "https://www.aljazeera.com/news/2026/7/30/congos-ebola-death-toll-passes-1500-as-it-struggles-to-halt-spread?traffic_source=rss"
 },
 {
  "as_of": "2026-07-27",
  "outbreak": true,
  "metric": "total_cases",
  "value": 3200,
  "geography": "national_drc",
  "count_type": "cumulative",
  "date": "2026-07-27",
  "source": "Google News - DR Congo (en)",
  "url": "https://news.google.com/rss/articles/CBMitgFBVV95cUxQVnpkaHZxbWNBZ3F6Tk51NlJzVkxMQTRyenJ2QUpqd0laUF83S29IWllSZnNYSkIzWk53clItOEZUR3pPSUUxdmRCUUFPMzc0UzlSUUQ3WUthamsxbHdvUE9vUXhuek82WGpEMjRDU05CWXNBVzJUemM1Rkt4SHg4aFI0ekd6azdiTW1QT1ZMUXpNX0dwV0JTb3V6SFNXOTlsUUhxTVhzYWk5eHBOMExUTmVyaWUydw?oc=5"
 },
 {
  "as_of": "2026-07-27",
  "outbreak": true,
  "metric": "deaths",
  "value": 1405,
  "geography": "national_drc",
  "count_type": "cumulative",
  "date": "2026-07-27",
  "source": "Google News - DR Congo (en)",
  "url": "https://news.google.com/rss/articles/CBMitgFBVV95cUxQVnpkaHZxbWNBZ3F6Tk51NlJzVkxMQTRyenJ2QUpqd0laUF83S29IWllSZnNYSkIzWk53clItOEZUR3pPSUUxdmRCUUFPMzc0UzlSUUQ3WUthamsxbHdvUE9vUXhuek82WGpEMjRDU05CWXNBVzJUemM1Rkt4SHg4aFI0ekd6azdiTW1QT1ZMUXpNX0dwV0JTb3V6SFNXOTlsUUhxTVhzYWk5eHBOMExUTmVyaWUydw?oc=5"
 },
 {
  "as_of": "2026-07-30",
  "value": 1500,
  "count_type": "cumulative",
  "metric": "deaths",
  "geography": "national_drc",
  "outbreak": true,
  "date": "2026-07-30",
  "source": "NYT World",
  "url": "2026-07-30T19:40:03#8d6e85c96a06"
 },
 {
  "as_of": null,
  "outbreak": true,
  "metric": "total_cases",
  "value": 3600,
  "geography": "national_drc",
  "count_type": "cumulative",
  "date": "2026-08-01",
  "source": "Google News - DR Congo (en)",
  "url": "https://news.google.com/rss/articles/CBMixgFBVV95cUxNQjFNblk0dHNJY1BZa1hVa01GOFRxZEo4Mk9wRVdYNnFrODdkeU5INXRaMUZBSjBONkQwR184ZXgyU0wtSjlyTUFQa21YQURlakZabnZiUERkMVpzeVZOT1dmbmZiWkdkSmNlN2tlMWZNWkJZN0VOVXUwVXQtdHFPMVlwS1U5STBBYjdDMTdYb2lBNGhjMllFT1NjQ3BDMnZJY3NRLXpYQWZxOGZ3VE1TQ2s3RU1oSldOMmxsWllJZmZpcy1hdGc?oc=5"
 },
 {
  "as_of": "2026-07-25",
  "outbreak": true,
  "metric": "total_cases",
  "value": 2905,
  "geography": "national_drc",
  "count_type": "cumulative",
  "date": "2026-07-25",
  "source": "Google News - DR Congo (en)",
  "url": "https://news.google.com/rss/articles/CBMivgFBVV95cUxNbmNNT2RTRFRqX2ZvcXFhRUxOLVB4aXVfRFZnZl84OVRsMHdodnNxcDE1MWtBd3ZJOWFkQ3d2YkRDMV9RQVhPX0FwLVZVb3VWa05jXzRDUWxFTWVLNE5NNWx0VllsZGpNdy1jZWZFRmJmdEEyQzRTQzlsVFd4dW9xZFFWU04xV2oxZTRlbjZkSjBvdGUxbVczSkxfbVpqQmxsY3hmNktxd0ZwbG5vNDlDV0h6UGFaN1g5bFVRYWhB?oc=5"
 },
 {
  "as_of": "2026-05-20",
  "outbreak": true,
  "metric": "deaths",
  "value": 130,
  "geography": "national_drc",
  "count_type": "cumulative",
  "date": "2026-05-20",
  "source": "France24 French",
  "url": "https://www.france24.com/fr/%C3%A9missions/dans-la-presse/20260520-en-rdc-une-course-contre-la-montre-face-au-virus-ebola"
 },
 {
  "as_of": null,
  "outbreak": true,
  "metric": "deaths",
  "value": 1,
  "geography": "national_uganda",
  "count_type": "cumulative",
  "date": "2026-05-19",
  "source": "France24 French",
  "url": "https://www.france24.com/fr/vid%C3%A9o/20260519-ouganda-l-%C3%A9tat-d-%C3%A9pid%C3%A9mie-d%C3%A9clar%C3%A9-face-%C3%A0-ebola"
 },
 {
  "metric": "confirmed_cases",
  "as_of": "2026-07-27",
  "count_type": "cumulative",
  "value": 3200,
  "geography": "national_drc",
  "outbreak": true,
  "date": "2026-07-27",
  "source": "Politico.cd",
  "url": "2026-07-27T14:57:18#f762e4b0fbb4"
 },
 {
  "outbreak": true,
  "metric": "deaths",
  "count_type": "cumulative",
  "geography": "national_drc",
  "value": 1405,
  "as_of": "2026-07-27",
  "date": "2026-07-27",
  "source": "Politico.cd",
  "url": "2026-07-27T14:57:18#f762e4b0fbb4"
 },
 {
  "as_of": "2026-07-08",
  "outbreak": true,
  "metric": "deaths",
  "value": 506,
  "geography": "national_drc",
  "count_type": "cumulative",
  "date": "2026-07-08",
  "source": "France24 French",
  "url": "https://www.france24.com/fr/vid%C3%A9o/20260708-ebola-en-rdc-le-bilan-d%C3%A9passe-d%C3%A9sormais-les-500-morts-selon-les-autorit%C3%A9s-et-l-oms"
 },
 {
  "as_of": "2026-07-08",
  "outbreak": true,
  "metric": "confirmed_cases",
  "value": 1561,
  "geography": "national_drc",
  "count_type": "cumulative",
  "date": "2026-07-08",
  "source": "France24 French",
  "url": "https://www.france24.com/fr/vid%C3%A9o/20260708-ebola-en-rdc-le-bilan-d%C3%A9passe-d%C3%A9sormais-les-500-morts-selon-les-autorit%C3%A9s-et-l-oms"
 },
 {
  "as_of": null,
  "outbreak": true,
  "metric": "total_cases",
  "value": 3000,
  "geography": "national_drc",
  "count_type": "cumulative",
  "date": "2026-07-27",
  "source": "Asharq Al-Awsat",
  "url": "https://english.aawsat.com/node/5300423"
 },
 {
  "as_of": null,
  "outbreak": true,
  "metric": "total_cases",
  "value": 3600,
  "geography": "national_drc",
  "count_type": "cumulative",
  "date": "2026-08-02",
  "source": "Google News - DR Congo (en)",
  "url": "https://news.google.com/rss/articles/CBMiyAFBVV95cUxQVlE2TEZvUEgzZXJkYjNaRUNtZ1pIdF9ESDkxVTRIMHhURldsRTZFRDFMTGxQbjVQY25hRDB4bGtLSk5BWklLNk1nbmx1akhyckxfQ0lfNG5lVVBmMDV2MW1DVVdyWUI0ZDlsN0ZyVkpkS2d6cnB3akk1Q3RLaHJYeUZzbGdSS2UwWHBnS0d2aHVIVlJldTZTV2tIUjFjczhYaS15eFpub0RVUFY1QTRQWVRlSXlsU21CdlNwOE1Ncl9BdzZRcFVwNg?oc=5"
 },
 {
  "as_of": "2026-06-22",
  "outbreak": true,
  "metric": "confirmed_cases",
  "value": 1000,
  "geography": "national_drc",
  "count_type": "cumulative",
  "date": "2026-06-22",
  "source": "RFI English",
  "url": "https://www.rfi.fr/en/africa/20260622-drc-announces-free-healthcare-for-all-illnesses-in-ituri-as-ebola-gains-ground"
 },
 {
  "as_of": "2026-07-25",
  "outbreak": true,
  "metric": "total_cases",
  "value": 3000,
  "geography": "national_drc",
  "count_type": "cumulative",
  "date": "2026-07-25",
  "source": "Google News - DR Congo (en)",
  "url": "https://news.google.com/rss/articles/CBMingFBVV95cUxPcC1BWkw4TEVQLV80clJIUlVjNFVDZ25JSWxia0JzUjFHTlZZR2tUNVhGMDVldTc2ejBaM3J4b0R4TXR2Y3NnSEw0Q3JWS1hxSjh0V05LWVVNR1FPN3V4Wnpham9SeVFkbzZ0RGN5MUhCOHB0RjhYWE5LYi1iWGYxQWpvR3lHbkxReHVSYTh0bTROaEtqbzFxRUZtQlZKUdIBngFBVV95cUxPcC1BWkw4TEVQLV80clJIUlVjNFVDZ25JSWxia0JzUjFHTlZZR2tUNVhGMDVldTc2ejBaM3J4b0R4TXR2Y3NnSEw0Q3JWS1hxSjh0V05LWVVNR1FPN3V4Wnpham9SeVFkbzZ0RGN5MUhCOHB0RjhYWE5LYi1iWGYxQWpvR3lHbkxReHVSYTh0bTROaEtqbzFxRUZtQlZKUQ?oc=5"
 },
 {
  "as_of": null,
  "outbreak": true,
  "metric": "total_cases",
  "value": 2000,
  "geography": "national_drc",
  "count_type": "cumulative",
  "date": "2026-07-15",
  "source": "Google News - DR Congo (en)",
  "url": "https://news.google.com/rss/articles/CBMiekFVX3lxTE9xYndQVFQ1WTQ1TjJwc3doWW9tTktHbkd5RnMxMjYxY3hmYlpnMldqS0NKRm1DZVlEMFBJVTVKTHFVcVpxSk55d3J0cDVhdjVFQnZVQ1ZlYXVvRllCeS1FWDVOY1FpN2N2Q21zT0FfU3BLdWx2TEhNbUZR0gF6QVVfeXFMTkNsMm01U2FuSzQ2WjI2TG5XVjJCY2MteUhSZ1YyZ05qZzZxTzVfY0VsVXJLeVFiWlNzQUt1VEZZR1o2cEF2R2xrWHRYTk5YLVFGVlZQLWYyOXY2XzZiODZwR1RodjBMYjM2M05OT0FRQ0swSlZocFVhMkE?oc=5"
 },
 {
  "as_of": null,
  "outbreak": true,
  "metric": "suspected_cases",
  "value": 80,
  "geography": "national_drc",
  "count_type": "cumulative",
  "date": "2026-05-17",
  "source": "Politico EU",
  "url": "https://www.politico.eu/article/who-declares-global-health-emergency-over-ebola-outbreak/?utm_source=RSS_Feed&utm_medium=RSS&utm_campaign=RSS_Syndication"
 },
 {
  "metric": "confirmed_cases",
  "count_type": "cumulative",
  "as_of": null,
  "outbreak": true,
  "value": 5000,
  "geography": "national_drc",
  "date": "2026-08-18",
  "source": "Google News - DR Congo (en)",
  "url": "https://news.google.com/rss/articles/CBMiZkFVX3lxTE40dUNLRndkZ1Z1SGlQRlJIN2ZGMU9udnQtSmlnZk1La1VoYzRiRzh4SU82T2VoT0VJX1JxMnZuZzRpaUkydzJqSjBqUVRBck1DQzlCQlhrLTBDcDlGcXlvaEFmQmlYQQ?oc=5"
 },
 {
  "as_of": null,
  "outbreak": true,
  "metric": "deaths",
  "value": 139,
  "geography": "national_drc",
  "count_type": "cumulative",
  "date": "2026-05-21",
  "source": "BBC World",
  "url": "https://www.bbc.com/news/articles/c8d80856q2go?at_medium=RSS&at_campaign=rss"
 },
 {
  "geography": "national_drc",
  "as_of": null,
  "outbreak": true,
  "count_type": "cumulative",
  "metric": "deaths",
  "value": 2000,
  "date": "2026-08-12",
  "source": "Google News - DR Congo (en)",
  "url": "https://news.google.com/rss/articles/CBMipwFBVV95cUxOQnRuUVQ2ZzBFcDJGSWhHRExfVFdjbFZWbXljUk5YSjM5Y190V2J6QVhETmpzOEx0SEY5R3ZzVFZ3WGNSdHY4aWZhNjF0cnBJVjJmTG9qUXNqZDVxcmU5bVpVSzNScDRJb0Z4azU3MUdGM1JYbHo1OC0xVWktb0UzaGdBelRndmFlcC1LNkRqOWtwaExHYkJtMlBfSkJGSU5yaHdJWDlDd9IBpwFBVV95cUxOQnRuUVQ2ZzBFcDJGSWhHRExfVFdjbFZWbXljUk5YSjM5Y190V2J6QVhETmpzOEx0SEY5R3ZzVFZ3WGNSdHY4aWZhNjF0cnBJVjJmTG9qUXNqZDVxcmU5bVpVSzNScDRJb0Z4azU3MUdGM1JYbHo1OC0xVWktb0UzaGdBelRndmFlcC1LNkRqOWtwaExHYkJtMlBfSkJGSU5yaHdJWDlDdw?oc=5"
 },
 {
  "as_of": "2026-06-09",
  "outbreak": true,
  "metric": "deaths",
  "value": 100,
  "geography": "national_drc",
  "count_type": "cumulative",
  "date": "2026-06-09",
  "source": "AP News",
  "url": "https://news.google.com/rss/articles/CBMingFBVV95cUxPMVQtU3piWFRjbTg4UFlNYnhaTi1lT0ZHSEwyYkp2Qkw1dTFHSTg5djBUUUtLLW5pMnBlVVZhcmtwNkg2cFotVWVGdEtMVUZUenp6dWR1Mmp6cHhrU1RXMGt1UF9HbHVmdkdqZnZtMGhEWlMtQ3Excy1FWUxyOGFDbFlSMWpVRGstc3VtaXM0Sy1FcDJiZTJadjc5VTRNdw?oc=5"
 },
 {
  "as_of": "2026-06-09",
  "outbreak": true,
  "metric": "total_cases",
  "value": 550,
  "geography": "national_drc",
  "count_type": "cumulative",
  "date": "2026-06-09",
  "source": "AP News",
  "url": "https://news.google.com/rss/articles/CBMingFBVV95cUxPMVQtU3piWFRjbTg4UFlNYnhaTi1lT0ZHSEwyYkp2Qkw1dTFHSTg5djBUUUtLLW5pMnBlVVZhcmtwNkg2cFotVWVGdEtMVUZUenp6dWR1Mmp6cHhrU1RXMGt1UF9HbHVmdkdqZnZtMGhEWlMtQ3Excy1FWUxyOGFDbFlSMWpVRGstc3VtaXM0Sy1FcDJiZTJadjc5VTRNdw?oc=5"
 },
 {
  "as_of": null,
  "outbreak": true,
  "metric": "deaths",
  "value": 400,
  "geography": "national_drc",
  "count_type": "cumulative",
  "date": "2026-07-02",
  "source": "Google News - RDC (fr)",
  "url": "https://news.google.com/rss/articles/CBMikwFBVV95cUxPbmhhTXBSNm92MWwyMm9sRW1LT2tsRGdJNlRTWFlNS1VqNzF3SDBQZ0xtMGEybjlRN2NLQnJWc1JEaTZFNXpLVFltMnV0RjJRNVhfeUt1MFJHV3g1WkI4ZW9vckZpOFdLalQ2ZFM2X2h5bmNQVU5xYzF0UWtwRUZ1TWZXemx0S1hISVdTU3VyQXNBa1U?oc=5"
 },
 {
  "geography": "subnational",
  "value": 369,
  "count_type": "new",
  "metric": "total_cases",
  "as_of": "2026-07-22",
  "outbreak": true,
  "date": "2026-07-24",
  "source": "Politico.cd",
  "url": "2026-07-24T10:44:54#dc9ea8bdd6d6"
 },
 {
  "value": 236,
  "as_of": "2026-07-22",
  "metric": "deaths",
  "outbreak": true,
  "count_type": "new",
  "geography": "subnational",
  "date": "2026-07-24",
  "source": "Politico.cd",
  "url": "2026-07-24T10:44:54#dc9ea8bdd6d6"
 },
 {
  "as_of": "2026-07-03",
  "outbreak": true,
  "metric": "deaths",
  "value": 400,
  "geography": "national_drc",
  "count_type": "cumulative",
  "date": "2026-07-03",
  "source": "RFI Afrique",
  "url": "https://www.rfi.fr/fr/afrique/20260703-ebola-en-rdc-de-nouvelles-provinces-touch%C3%A9es-suite-%C3%A0-des-cas-import%C3%A9s-d-ituri"
 },
 {
  "as_of": null,
  "outbreak": true,
  "metric": "deaths",
  "value": 930,
  "geography": "national_drc",
  "count_type": "cumulative",
  "date": "2026-07-20",
  "source": "Google News - RDC (fr)",
  "url": "https://news.google.com/rss/articles/CBMijwFBVV95cUxNa1lBbTdKZzZlUFRyY2RlajN2U0gyZlc5YTFTRWJUNlBnVUJDU2tjeWNpTEF4cndyams1LXhEaTVFOUxsd2NJUkxIcVBHUWZ0NS1OVWxJOFBzZ3UzUjVQbnk2SDlRS1pJMF93Q1BOUjhXelU5eElHX0JqbEU3TDBaYU52SGVaVndkX2Vja1pFVQ?oc=5"
 },
 {
  "as_of": null,
  "outbreak": true,
  "metric": "confirmed_cases",
  "value": 2000,
  "geography": "national_drc",
  "count_type": "cumulative",
  "date": "2026-07-20",
  "source": "Google News - RDC (fr)",
  "url": "https://news.google.com/rss/articles/CBMijwFBVV95cUxNa1lBbTdKZzZlUFRyY2RlajN2U0gyZlc5YTFTRWJUNlBnVUJDU2tjeWNpTEF4cndyams1LXhEaTVFOUxsd2NJUkxIcVBHUWZ0NS1OVWxJOFBzZ3UzUjVQbnk2SDlRS1pJMF93Q1BOUjhXelU5eElHX0JqbEU3TDBaYU52SGVaVndkX2Vja1pFVQ?oc=5"
 },
 {
  "as_of": "2026-07-27",
  "outbreak": true,
  "metric": "confirmed_cases",
  "value": 3200,
  "geography": "national_drc",
  "count_type": "cumulative",
  "date": "2026-07-27",
  "source": "RFI Afrique",
  "url": "https://www.rfi.fr/fr/afrique/20260727-ebola-en-rdc-avec-3200-cas-d%C3%A9j%C3%A0-confirm%C3%A9s-la-17e-%C3%A9pid%C3%A9mie-proche-du-total-de-celle-de-2018-2020"
 },
 {
  "as_of": "2026-07-27",
  "outbreak": true,
  "metric": "deaths",
  "value": 1405,
  "geography": "national_drc",
  "count_type": "cumulative",
  "date": "2026-07-27",
  "source": "RFI Afrique",
  "url": "https://www.rfi.fr/fr/afrique/20260727-ebola-en-rdc-avec-3200-cas-d%C3%A9j%C3%A0-confirm%C3%A9s-la-17e-%C3%A9pid%C3%A9mie-proche-du-total-de-celle-de-2018-2020"
 },
 {
  "value": 1300,
  "count_type": "cumulative",
  "metric": "deaths",
  "geography": "national_drc",
  "outbreak": true,
  "as_of": null,
  "date": "2026-07-25",
  "source": "Al Jazeera English",
  "url": "2026-07-25T18:28:09#626ea02ec5d1"
 },
 {
  "as_of": null,
  "outbreak": true,
  "metric": "total_cases",
  "value": 3500,
  "geography": "national_drc",
  "count_type": "cumulative",
  "date": "2026-07-31",
  "source": "Google News - RDC (fr)",
  "url": "https://news.google.com/rss/articles/CBMi1wFBVV95cUxOc1EyMTR5SGdLOWZCWUhXVHY3SmRBN3BZdXV2MzlNMlN4MDE3X2NocmtBVnFaWjB0YWhkN0JHcEV0czZGMmVOdXNXR2FROWh2S3RPTjNxUlBJS3BVcXJWR1pMa3RoWkFuU2tHTjFQNmJvbEsyWkRMeV9IazdEUEtUQUJydjNwb3h0V1FpZHd5dTlWQVVZSEF3TjliNFFBT0hYT04yYkx1bGhBOTBLb3ZIRWN0OVo5Ung5V3BXU0U4RmFsOWNXeU1BaFdiQ3VJdlZCRzhEWXM1Z9IB1wFBVV95cUxOc1EyMTR5SGdLOWZCWUhXVHY3SmRBN3BZdXV2MzlNMlN4MDE3X2NocmtBVnFaWjB0YWhkN0JHcEV0czZGMmVOdXNXR2FROWh2S3RPTjNxUlBJS3BVcXJWR1pMa3RoWkFuU2tHTjFQNmJvbEsyWkRMeV9IazdEUEtUQUJydjNwb3h0V1FpZHd5dTlWQVVZSEF3TjliNFFBT0hYT04yYkx1bGhBOTBLb3ZIRWN0OVo5Ung5V3BXU0U4RmFsOWNXeU1BaFdiQ3VJdlZCRzhEWXM1Zw?oc=5"
 },
 {
  "as_of": null,
  "outbreak": true,
  "metric": "total_cases",
  "value": 2000,
  "geography": "national_drc",
  "count_type": "cumulative",
  "date": "2026-07-15",
  "source": "Google News - DR Congo (en)",
  "url": "https://news.google.com/rss/articles/CBMiekFVX3lxTE5DbDJtNVNhbks0NloyNkxuV1YyQmNjLXlIUmdWMmdOamc2cU81X2NFbFVyS3lRYlpTc0FLdVRGWUdaNnBBdkdsa1h0WE5OWC1RRlZWUC1mMjl2Nl82Yjg2cEdUaHYwTGIzNjNOTk9BUUNLMEpWaHBVYTJB0gF6QVVfeXFMTkNsMm01U2FuSzQ2WjI2TG5XVjJCY2MteUhSZ1YyZ05qZzZxTzVfY0VsVXJLeVFiWlNzQUt1VEZZR1o2cEF2R2xrWHRYTk5YLVFGVlZQLWYyOXY2XzZiODZwR1RodjBMYjM2M05OT0FRQ0swSlZocFVhMkE?oc=5"
 },
 {
  "as_of": null,
  "outbreak": true,
  "metric": "deaths",
  "value": 600,
  "geography": "national_drc",
  "count_type": "cumulative",
  "date": "2026-07-10",
  "source": "Google News - DR Congo (en)",
  "url": "https://news.google.com/rss/articles/CBMidEFVX3lxTFA3eGtyMHVXRGJndkxkY3p0bENLTlZzR010cDloX0xYdjNSZlczMEtzd1JGSjBtZ1FnSEhMTHJiRlVSMzVqNUlRVGlKSXJqM3JINzN0OFl4ZWZkNE81aEVsT2hXYnpTTFRYaTV6N1lSNmdSdEEy?oc=5"
 },
 {
  "as_of": null,
  "value": 1000,
  "outbreak": true,
  "geography": "national_drc",
  "count_type": "cumulative",
  "metric": "deaths",
  "date": "2026-07-24",
  "source": "Google News - RDC (fr)",
  "url": "2026-07-24T18:06:42#5a29843eea5a"
 },
 {
  "as_of": "2026-07-06",
  "outbreak": true,
  "metric": "confirmed_cases",
  "value": 1500,
  "geography": "national_drc",
  "count_type": "cumulative",
  "date": "2026-07-06",
  "source": "Google News - RDC (fr)",
  "url": "https://news.google.com/rss/articles/CBMilgFBVV95cUxPeUN4c3dVT1pwQ1d6eWVuWVBubHpNblpKVHV1WTIwVW1aY1M1NVdpVGlQRG5UOUNja1ZSV1Z0ZzVnbVVUcXpIaXc1MnNwSjh3N2tHak9IckQxVGFNTm1BYXlTazlnckx0enlfSFQ3V1hzLWZFOVFhdkt0RUU3ejM5ZUFTWjFzenQ1YmxsQ1YwMlZpa0dxbUE?oc=5"
 },
 {
  "count_type": "cumulative",
  "metric": "deaths",
  "as_of": "2026-07-23",
  "value": 1033,
  "geography": "national_drc",
  "outbreak": true,
  "date": "2026-07-23",
  "source": "Google News - DR Congo (en)",
  "url": "2026-07-23T15:21:07#110c16e0d407"
 },
 {
  "count_type": "cumulative",
  "value": 2500,
  "outbreak": true,
  "geography": "national_drc",
  "as_of": "2026-07-23",
  "metric": "confirmed_cases",
  "date": "2026-07-23",
  "source": "Google News - DR Congo (en)",
  "url": "2026-07-23T15:21:07#110c16e0d407"
 },
 {
  "as_of": "2026-07-27",
  "outbreak": true,
  "metric": "confirmed_cases",
  "value": 3200,
  "geography": "national_drc",
  "count_type": "cumulative",
  "date": "2026-07-27",
  "source": "Google News - DR Congo (en)",
  "url": "https://news.google.com/rss/articles/CBMivwFBVV95cUxQNlhSM3BpYUxzX0lpM3d1LWJ5dG9USDA4LXRCbTNYZXhWa1hnMGNLUlVEZTVielo5OV9Mbk5fMVFhWjcxZnZWQlN3Z1RGMVhLNlc3NFBOeUN6RXJ3aVNHTDh3R25OVnYxLWNxYkJxdnlvS25ycVVkN1ZpNW9MRk11MmR6eldMZFFid19kZUszeHlnQXB0SVJZdFNFdVVteEU4MS0tNDRYRlRwRlJfOTlpWTZObkVRWGpmMkZOMl90WdIBxAFBVV95cUxNZ1lueW5WODNFM0xfSzdxUXhiY19rNzR2R1M0aVNKVWhRMHZqd3NGTFk1by1HV01wWm5kNzVwX1dKYXNTZ2hIVnpHX2xaR29TNTFQZ3FSLWtEcDJFUEhsUWZEQWNndlFQeXhzTWJqdkVsS1h0YU1yaTdHTjhyc0lGTzhncUJxTXI0djFoMFJ4UUNpM2FTVi1LRkY1ZWFRT1BlYVVrc3o3RE1sdmlwR2pmOVJkZDZFbDV0SkJlbXNRV2ZfcnVm?oc=5"
 },
 {
  "as_of": null,
  "outbreak": true,
  "metric": "confirmed_cases",
  "value": 2000,
  "geography": "national_drc",
  "count_type": "cumulative",
  "date": "2026-07-15",
  "source": "Google News - DR Congo (en)",
  "url": "https://news.google.com/rss/articles/CBMiywFBVV95cUxNeVpuVjBGQXh6LWlhZXQxdldUcE5OZDVPOEFYNTNiMjhYa01FXzNuUEZDUnllTzVNT3pRUHUzVVVxc2JNalMtdTZIWVpZYWVESGhQS1ZTb0xDWmEwY3RCam5ZWkpQcm1Dak5HV01Rd21Ba3NRTTYxazJub0VtUjY1aHN1TXhlVnNibng2MEZkUEg5QldlY0dqMmhtQzJ4R1kxbTdPYVlSWUFyN1RMOE96LUdvM2FXR2N1MTF2ZnhQbDdLNE1fdHlEYlc4MNIBywFBVV95cUxNeVpuVjBGQXh6LWlhZXQxdldUcE5OZDVPOEFYNTNiMjhYa01FXzNuUEZDUnllTzVNT3pRUHUzVVVxc2JNalMtdTZIWVpZYWVESGhQS1ZTb0xDWmEwY3RCam5ZWkpQcm1Dak5HV01Rd21Ba3NRTTYxazJub0VtUjY1aHN1TXhlVnNibng2MEZkUEg5QldlY0dqMmhtQzJ4R1kxbTdPYVlSWUFyN1RMOE96LUdvM2FXR2N1MTF2ZnhQbDdLNE1fdHlEYlc4MA?oc=5"
 },
 {
  "geography": "national_drc",
  "as_of": "2026-07-28",
  "outbreak": true,
  "value": 3200,
  "count_type": "cumulative",
  "metric": "total_cases",
  "date": "2026-07-28",
  "source": "Asharq Al-Awsat",
  "url": "2026-07-28T11:27:05#7f79f0b5b067"
 },
 {
  "as_of": "2026-06-19",
  "outbreak": true,
  "metric": "confirmed_cases",
  "value": 933,
  "geography": "national_drc",
  "count_type": "cumulative",
  "date": "2026-06-19",
  "source": "Reuters Top News",
  "url": "https://news.google.com/rss/articles/CBMiyAFBVV95cUxOTngzelZWSl9wM1dORDZ4Z3NpRm1JU2Nrcm1VTlBncEtrUVZpWkI0VmNveGZkS19Pd1d3cmdmcFV5UmktNFJhWVhEQnQ3aktjQ1lhRjZrM2NYUERyeFJQRzRENTBwbE9TdkpRRktFMFFzU2RFdmswSnFvYW45Z0Rpd3VGcXJCUlNPd2kzNVgxdEpTazh6R3g4ZEJON0N3ajBfM1BJRHV1YXA5eE9XLVZxQzVTNk92alAwcmFlbFdVVFhxVWRRdE5TYQ?oc=5"
 },
 {
  "as_of": "2026-06-19",
  "outbreak": true,
  "metric": "deaths",
  "value": 245,
  "geography": "national_drc",
  "count_type": "cumulative",
  "date": "2026-06-19",
  "source": "Reuters Top News",
  "url": "https://news.google.com/rss/articles/CBMiyAFBVV95cUxOTngzelZWSl9wM1dORDZ4Z3NpRm1JU2Nrcm1VTlBncEtrUVZpWkI0VmNveGZkS19Pd1d3cmdmcFV5UmktNFJhWVhEQnQ3aktjQ1lhRjZrM2NYUERyeFJQRzRENTBwbE9TdkpRRktFMFFzU2RFdmswSnFvYW45Z0Rpd3VGcXJCUlNPd2kzNVgxdEpTazh6R3g4ZEJON0N3ajBfM1BJRHV1YXA5eE9XLVZxQzVTNk92alAwcmFlbFdVVFhxVWRRdE5TYQ?oc=5"
 },
 {
  "as_of": "2026-07-15",
  "outbreak": true,
  "metric": "confirmed_cases",
  "value": 2011,
  "geography": "national_drc",
  "count_type": "cumulative",
  "date": "2026-07-15",
  "source": "Google News - RDC (fr)",
  "url": "https://news.google.com/rss/articles/CBMiU0FVX3lxTE5mT2ZOM2hHQVV5TEpuV0h3WGVZa3NWVUxCVlFESk5qTmZrWkh2YkM2ZklzRUZuRndwRm5PUG9VQ1VxMUsxSFVNSXU3eGEyazFUb0VB?oc=5"
 },
 {
  "as_of": "2026-06-14",
  "outbreak": true,
  "metric": "total_cases",
  "value": 782,
  "geography": "subnational",
  "count_type": "cumulative",
  "date": "2026-06-14",
  "source": "AP News",
  "url": "https://news.google.com/rss/articles/CBMiigFBVV95cUxQNGxxLXlUOHJjQURLeDM3NzJMUmlqcm0tTGdvQkJNemY4S0JnUFpEbVY1QlZGRnZZSzRlMVJTMXkwU24wNjVaVmNWdWlUc25qMVoySW9IbVd5YXR1cmNTVE9KemN3Q1ZocEY3dHc3S3hvajRFanU0ZzFwek11OWZVRjlOVVl4eHpxVEE?oc=5"
 },
 {
  "as_of": "2026-06-14",
  "outbreak": true,
  "metric": "deaths",
  "value": 181,
  "geography": "subnational",
  "count_type": "cumulative",
  "date": "2026-06-14",
  "source": "AP News",
  "url": "https://news.google.com/rss/articles/CBMiigFBVV95cUxQNGxxLXlUOHJjQURLeDM3NzJMUmlqcm0tTGdvQkJNemY4S0JnUFpEbVY1QlZGRnZZSzRlMVJTMXkwU24wNjVaVmNWdWlUc25qMVoySW9IbVd5YXR1cmNTVE9KemN3Q1ZocEY3dHc3S3hvajRFanU0ZzFwek11OWZVRjlOVVl4eHpxVEE?oc=5"
 },
 {
  "as_of": null,
  "outbreak": true,
  "metric": "deaths",
  "value": 134,
  "geography": "cross_border_total",
  "count_type": "cumulative",
  "date": "2026-05-19",
  "source": "Al Jazeera English",
  "url": "https://www.aljazeera.com/news/2026/5/19/us-authorities-say-missionary-who-contracted-ebola-en-route-to-germany?traffic_source=rss"
 },
 {
  "as_of": "2026-07-11",
  "outbreak": true,
  "metric": "confirmed_cases",
  "value": 1926,
  "geography": "national_drc",
  "count_type": "cumulative",
  "date": "2026-07-13",
  "source": "Politico.cd",
  "url": "https://beto.cd/ebola-rdc-1926-cas-702-morts-cinq-provinces-11-juillet/"
 },
 {
  "as_of": "2026-07-11",
  "outbreak": true,
  "metric": "deaths",
  "value": 702,
  "geography": "national_drc",
  "count_type": "cumulative",
  "date": "2026-07-13",
  "source": "Politico.cd",
  "url": "https://beto.cd/ebola-rdc-1926-cas-702-morts-cinq-provinces-11-juillet/"
 },
 {
  "metric": "confirmed_cases",
  "geography": "national_drc",
  "count_type": "cumulative",
  "value": 5200,
  "outbreak": true,
  "as_of": null,
  "date": "2026-08-21",
  "source": "Google News - DR Congo (en)",
  "url": "https://news.google.com/rss/articles/CBMifEFVX3lxTFBoSmpMbDdGVmJaZjlPazRsbGxtZlpFczl5WVVJWExVZ19Janc3Y3cwYmN5a0Z0S1U2SjU1eGhnZFU4eWotMkYtVk1vaFJJTTg5LXFYeG5qRzZqR1JxbUJCZGNmV0JNcHdRb1lEYmtPY1NVaWcyRWxsSUx3bGw?oc=5"
 },
 {
  "as_of": null,
  "outbreak": true,
  "metric": "deaths",
  "value": 65,
  "geography": "national_drc",
  "count_type": "cumulative",
  "date": "2026-05-15",
  "source": "Africanews",
  "url": "http://www.africanews.com/2026/05/15/ebola-crisis-deepens-in-dr-congo-as-death-toll-rises/"
 },
 {
  "as_of": null,
  "outbreak": true,
  "metric": "deaths",
  "value": 500,
  "geography": "national_drc",
  "count_type": "cumulative",
  "date": "2026-07-06",
  "source": "Google News - DR Congo (en)",
  "url": "https://news.google.com/rss/articles/CBMikgFBVV95cUxNV0t1dG5uZVRGX2ZER2YtVElCSFNRQnNkaldjV3ZrTmNhWkdrVTBsSEpYQ0lqdEVubWlGMi1xb0lLbWxoYTJtZnhTWkVLaHJnNU9OYmJ1XzVNcEExd21FaVA4X3dhbk1teGgzOG0wSzl6M0F3ZWxJajE3RlppQ0dFcXItZE1XbzFfb0pNRmpjZW82UQ?oc=5"
 },
 {
  "as_of": "2026-06-10",
  "outbreak": true,
  "metric": "confirmed_cases",
  "value": 600,
  "geography": "national_drc",
  "count_type": "cumulative",
  "date": "2026-06-10",
  "source": "France24",
  "url": "https://www.france24.com/en/video/20260610-we-re-always-in-danger-in-drc-ebola-health-workers-under-attack"
 },
 {
  "as_of": null,
  "outbreak": true,
  "metric": "deaths",
  "value": 1000,
  "geography": "national_drc",
  "count_type": "cumulative",
  "date": "2026-07-23",
  "source": "Google News - DR Congo (en)",
  "url": "https://news.google.com/rss/articles/CBMixgFBVV95cUxQOFpZQ2EwMWtWSG1vQi15dEFwZ003N3kzMGEzam9Na3plS1Npb3FXbHRYMVRKaDl0VUh5YzhkeUlISGp6dnFUQkhzRUZiOTVQZEhMZUp0Mkd0R0hqSzY0anRfWFEtaElRV3ZBVzFFNFNLQVNJZG1rdWtXWEhzTUVvYUR1cXpxOWFwaEs3U3N4WnVoY3k3UTdubnBMbFdDQ01xSkdTemkyYWhFRVlpaV9xTUJRQUlJd3FwNk15Zm5rdEJZYmRtZ2c?oc=5"
 },
 {
  "as_of": "2026-07-27",
  "outbreak": true,
  "metric": "total_cases",
  "value": 3000,
  "geography": "national_drc",
  "count_type": "cumulative",
  "date": "2026-07-27",
  "source": "Google News - DR Congo (en)",
  "url": "https://news.google.com/rss/articles/CBMiqgFBVV95cUxOSl9nWnozQ1oxdVNJNjJrdm5oYXc5NEZiSkhwQ2hLa09yNEN4MWY3ZzJ5MnhGYjNibEViQ1ZGZVVzdU01TkxwV0dxcHVKblFubjZDWkxrQ3F5a1V3SDk2d09xa0djYnllOS15QldRQW5JenpaalBtM1ZHNldCNDV6V3RxbUlhOW9DVzZrMERBa0NBQ0JSRjlnUUF1b2Q2ell2VE16SElsczNTdw?oc=5"
 },
 {
  "as_of": "2026-07-27",
  "outbreak": true,
  "metric": "deaths",
  "value": 1400,
  "geography": "national_drc",
  "count_type": "cumulative",
  "date": "2026-07-27",
  "source": "Google News - DR Congo (en)",
  "url": "https://news.google.com/rss/articles/CBMiqgFBVV95cUxOSl9nWnozQ1oxdVNJNjJrdm5oYXc5NEZiSkhwQ2hLa09yNEN4MWY3ZzJ5MnhGYjNibEViQ1ZGZVVzdU01TkxwV0dxcHVKblFubjZDWkxrQ3F5a1V3SDk2d09xa0djYnllOS15QldRQW5JenpaalBtM1ZHNldCNDV6V3RxbUlhOW9DVzZrMERBa0NBQ0JSRjlnUUF1b2Q2ell2VE16SElsczNTdw?oc=5"
 },
 {
  "as_of": null,
  "outbreak": true,
  "metric": "total_cases",
  "value": 2000,
  "geography": "cross_border_total",
  "count_type": "cumulative",
  "date": "2026-07-15",
  "source": "AllAfrica DR Congo",
  "url": "https://allafrica.com/stories/202607150111.html"
 },
 {
  "as_of": null,
  "outbreak": true,
  "metric": "deaths",
  "value": 700,
  "geography": "cross_border_total",
  "count_type": "cumulative",
  "date": "2026-07-15",
  "source": "AllAfrica DR Congo",
  "url": "https://allafrica.com/stories/202607150111.html"
 },
 {
  "value": 1405,
  "as_of": "2026-07-27",
  "metric": "deaths",
  "count_type": "cumulative",
  "geography": "national_drc",
  "outbreak": true,
  "date": "2026-07-27",
  "source": "Google News - DR Congo (en)",
  "url": "2026-07-27T10:41:15#80dd67a8254e"
 },
 {
  "metric": "total_cases",
  "geography": "national_drc",
  "as_of": "2026-07-19",
  "value": 2267,
  "outbreak": true,
  "count_type": "cumulative",
  "date": "2026-07-19",
  "source": "Google News - DR Congo (en)",
  "url": "2026-07-19T14:40:00#ac8e00c58df4"
 },
 {
  "metric": "deaths",
  "value": 893,
  "count_type": "cumulative",
  "geography": "national_drc",
  "as_of": "2026-07-19",
  "outbreak": true,
  "date": "2026-07-19",
  "source": "Google News - DR Congo (en)",
  "url": "2026-07-19T14:40:00#ac8e00c58df4"
 },
 {
  "as_of": "2026-07-04",
  "outbreak": true,
  "metric": "confirmed_cases",
  "value": 1500,
  "geography": "national_drc",
  "count_type": "cumulative",
  "date": "2026-07-04",
  "source": "Google News - RDC (fr)",
  "url": "https://news.google.com/rss/articles/CBMijAFBVV95cUxPLVV2X29WaTNFTkV6Z0ViWWhMaGFWN18taEtYRjRhQjhJWGFxbVpXX1ZqZVRiYWdmRGJOdm5pOFRJODdkc2tIQ1JPcmpKOTBZOUp4V3RhdXEzZTNjV1ByUXBDRDA0TXpFYjhVOFlrNlRwaGQ2VWhyeEtBR3kyc21oYWhFZGxoNVlLMzBScQ?oc=5"
 },
 {
  "as_of": "2026-07-04",
  "outbreak": true,
  "metric": "deaths",
  "value": 473,
  "geography": "national_drc",
  "count_type": "cumulative",
  "date": "2026-07-04",
  "source": "Google News - RDC (fr)",
  "url": "https://news.google.com/rss/articles/CBMijAFBVV95cUxPLVV2X29WaTNFTkV6Z0ViWWhMaGFWN18taEtYRjRhQjhJWGFxbVpXX1ZqZVRiYWdmRGJOdm5pOFRJODdkc2tIQ1JPcmpKOTBZOUp4V3RhdXEzZTNjV1ByUXBDRDA0TXpFYjhVOFlrNlRwaGQ2VWhyeEtBR3kyc21oYWhFZGxoNVlLMzBScQ?oc=5"
 },
 {
  "as_of": null,
  "outbreak": true,
  "metric": "deaths",
  "value": 1000,
  "geography": "national_drc",
  "count_type": "cumulative",
  "date": "2026-07-25",
  "source": "Google News - RDC (fr)",
  "url": "https://news.google.com/rss/articles/CBMi8wFBVV95cUxPSW5sU3VSb0VLakRPaXgydkI1VVJWYUJLQWJWWFp4SW1uQm5RUmRHYW8zQUNLWXFXeG11Q21SakxtRFJnLXZFZXZhOTdUM0Jqd081MVB3bmszNkpmcC1FQk1JamRXZXcxREViMFFnVGdNdWwyVTBmNG9fT2JsamktcEE3UVd2enI0cC1qV2Q5bDVSYlJ5V2VNckJLVHk2NGM2dm5kRzZLenBYVnN0TVJadGlreGVNWllid3BIbmlXZi1SaXZXYXVPaXdrYmd3eEJ0ampWU2szdHZOVzRhZExKUEJWUHR6OXkzREFtVHRTMmJDMlU?oc=5"
 },
 {
  "as_of": null,
  "outbreak": true,
  "metric": "total_cases",
  "value": 1500,
  "geography": "national_drc",
  "count_type": "cumulative",
  "date": "2026-07-05",
  "source": "Google News - DR Congo (en)",
  "url": "https://news.google.com/rss/articles/CBMisgFBVV95cUxPSzQwVXdlQ3hqNEJnczdzUHB5NkFiLWVocFZNcW1qckk4ZUFUYXBsMkQybnJzejByUzVkRFZGZUlQSldNclpTZ29kajUybzRHSjNOVUNFZFhaREd6Q0ppaXBYYTVBdFNhazA1SFJLUEpGbnR2ZnFzSWhfSlFXaDBNN1R4MW1UendtYV9XTVFqc1NweHhIQnBJTVpUdDBQdmhFSGhURm0wQzFfVHdrR09VZ3BR0gGyAUFVX3lxTE9LNDBVd2VDeGo0QmdzN3NQcHk2QWItZWhwVk1xbWpySThlQVRhcGwyRDJucnN6MHJTNWREVkZlSVBKV01yWlNnb2RqNTJvNEdKM05VQ0VkWFpER3pDSmlpcFhhNUF0U2FrMDVIUktQSkZudHZmcXNJaF9KUVdoME03VHgxbVR6d21hX1dNUWpzU3B4eEhCcElNWlR0MFB2aEVIaFRGbTBDMV9Ud2tHT1VncFE?oc=5"
 },
 {
  "as_of": null,
  "outbreak": true,
  "metric": "total_cases",
  "value": 3000,
  "geography": "national_drc",
  "count_type": "cumulative",
  "date": "2026-07-25",
  "source": "Google News - DR Congo (en)",
  "url": "https://news.google.com/rss/articles/CBMifkFVX3lxTE9PZ3BlbGE0QV9sTnB1SVhJSFpNMnlGaHhaOXpKZlhZOTVta3k5VmYxYWMxN1hQcGg2b2xQTjFRb3BXZnpwLVlKSFE5cmg0RkFBNDFDUkE0dElGZE42TTNSLTdWc29OMHBBV3NUWWdxdnNiSFdRRDRpMlYxWnUzQQ?oc=5"
 },
 {
  "as_of": null,
  "outbreak": true,
  "metric": "confirmed_cases",
  "value": 488,
  "geography": "subnational",
  "count_type": "cumulative",
  "date": "2026-06-08",
  "source": "France24 French",
  "url": "https://www.france24.com/fr/vid%C3%A9o/20260608-rd-congo-l-%C3%A9pid%C3%A9mie-d-ebola-atteint-488-cas-confirm%C3%A9s-%C3%A0-bunia"
 },
 {
  "as_of": null,
  "outbreak": true,
  "metric": "deaths",
  "value": 98,
  "geography": "subnational",
  "count_type": "cumulative",
  "date": "2026-06-08",
  "source": "France24 French",
  "url": "https://www.france24.com/fr/vid%C3%A9o/20260608-rd-congo-l-%C3%A9pid%C3%A9mie-d-ebola-atteint-488-cas-confirm%C3%A9s-%C3%A0-bunia"
 },
 {
  "as_of": "2026-05-17",
  "outbreak": true,
  "metric": "deaths",
  "value": 88,
  "geography": "national_drc",
  "count_type": "cumulative",
  "date": "2026-05-17",
  "source": "Africanews",
  "url": "http://www.africanews.com/2026/05/17/who-declares-ebola-outbreak-an-emergency-of-international-concern/"
 },
 {
  "as_of": "2026-05-17",
  "outbreak": true,
  "metric": "deaths",
  "value": 1,
  "geography": "national_uganda",
  "count_type": "cumulative",
  "date": "2026-05-17",
  "source": "Africanews",
  "url": "http://www.africanews.com/2026/05/17/who-declares-ebola-outbreak-an-emergency-of-international-concern/"
 },
 {
  "as_of": "2026-05-17",
  "outbreak": true,
  "metric": "suspected_cases",
  "value": 336,
  "geography": "unclear",
  "count_type": "cumulative",
  "date": "2026-05-17",
  "source": "Africanews",
  "url": "http://www.africanews.com/2026/05/17/who-declares-ebola-outbreak-an-emergency-of-international-concern/"
 },
 {
  "as_of": null,
  "outbreak": true,
  "metric": "total_cases",
  "value": 3500,
  "geography": "national_drc",
  "count_type": "cumulative",
  "date": "2026-07-31",
  "source": "Google News - RDC (fr)",
  "url": "https://news.google.com/rss/articles/CBMi5AFBVV95cUxOcXIwNjVldEdXOXVtc19KNkNaam5NZndxV0gtcFJqTXVoMHA0MHQxa3M3NzIyZElDWEJkVnpEeVNidVlnQjdlaGhWalkwd3V5aGRhckVhNlFaNjBTTXl1MmFBVTJUczMtYndHeVRxS1ZqYk5nS1lmRFZwWXhhWDRESktGZjlGZzBTUlQxU1F5UUhoVUU2bEc1YnJLc2NaOUhWYWJnUndOWkppRFNwdGVvdlV2VHMwZnNGRzBFdzRnbm9oZmpyMDlmUk1jZ1ZEX1QzSWZaRkluQ3ZvdHkzQjFESXdNcVI?oc=5"
 },
 {
  "as_of": null,
  "outbreak": true,
  "metric": "deaths",
  "value": 1500,
  "geography": "national_drc",
  "count_type": "cumulative",
  "date": "2026-07-31",
  "source": "Google News - RDC (fr)",
  "url": "https://news.google.com/rss/articles/CBMi5AFBVV95cUxOcXIwNjVldEdXOXVtc19KNkNaam5NZndxV0gtcFJqTXVoMHA0MHQxa3M3NzIyZElDWEJkVnpEeVNidVlnQjdlaGhWalkwd3V5aGRhckVhNlFaNjBTTXl1MmFBVTJUczMtYndHeVRxS1ZqYk5nS1lmRFZwWXhhWDRESktGZjlGZzBTUlQxU1F5UUhoVUU2bEc1YnJLc2NaOUhWYWJnUndOWkppRFNwdGVvdlV2VHMwZnNGRzBFdzRnbm9oZmpyMDlmUk1jZ1ZEX1QzSWZaRkluQ3ZvdHkzQjFESXdNcVI?oc=5"
 },
 {
  "as_of": null,
  "outbreak": true,
  "metric": "deaths",
  "value": 130,
  "geography": "national_drc",
  "count_type": "cumulative",
  "date": "2026-05-19",
  "source": "The Guardian World",
  "url": "https://www.theguardian.com/world/2026/may/19/ebola-outbreak-drc-who-tedros-adhanom-ghebreyesus-deeply-concerned"
 },
 {
  "as_of": "2026-07-09",
  "outbreak": true,
  "metric": "deaths",
  "value": 600,
  "geography": "national_drc",
  "count_type": "cumulative",
  "date": "2026-07-09",
  "source": "Google News - RDC (fr)",
  "url": "https://news.google.com/rss/articles/CBMi5wFBVV95cUxQcmN0NGtwSUpYTm0zZjJXMENqTzBSNGZGQTMwNFhZa1FSOE02aS03YmM1MGlRM1Y3YWlfNklZRDBVM29sV3I4VTV5LUlGNGIwVDFLVFFkNlFuV1pfRG4ydjZJRERNbGo0V2JtM3B6VVp1LWpsUFIyVEVjTTlKdHAyb3BaYk10emxPTXVIV2JMVGhYT2hla05EODdmZEJ6WHlYakw0ZFBTakVGMnJpcjMwbGNQTnNSTWVQX3AtejBWV1h1NU1OMExORVVtdXJNYnY3UmcwMklRREFhQ1J1SFpOVzZNbTJGRW8?oc=5"
 },
 {
  "as_of": null,
  "outbreak": true,
  "metric": "suspected_cases",
  "value": 528,
  "geography": "cross_border_total",
  "count_type": "cumulative",
  "date": "2026-05-21",
  "source": "AllAfrica Nigeria",
  "url": "https://allafrica.com/stories/202605210051.html"
 },
 {
  "as_of": null,
  "outbreak": true,
  "metric": "deaths",
  "value": 132,
  "geography": "cross_border_total",
  "count_type": "cumulative",
  "date": "2026-05-21",
  "source": "AllAfrica Nigeria",
  "url": "https://allafrica.com/stories/202605210051.html"
 },
 {
  "as_of": null,
  "outbreak": true,
  "metric": "deaths",
  "value": 600,
  "geography": "national_drc",
  "count_type": "cumulative",
  "date": "2026-07-09",
  "source": "Google News - RDC (fr)",
  "url": "https://news.google.com/rss/articles/CBMizgFBVV95cUxQWV9qNF9VdU5IZzhlZGctTGtwd21fanlQeWRBZHVFcU1QWGNQSWFQTUdtNEF3akZIYnlwc3JfRDEzUHNiejNoYksxMUhkY1Atbmd0YzdqTUoycFFBY3VkRmJBaE1vLV8xemJlNzhvR1MwQlVMbkRiVDFNakhWMnJ0TVZqY0J5LVZtSVA2YUdmelJtRUxMT0FNODFOZlVUaUFyQUdFMEFrN3VrbDJyMHh2WndrdUJRQmNCRjgyV1JWN0VLUm9QRmhYQ1Y5MjVJdw?oc=5"
 },
 {
  "as_of": null,
  "outbreak": true,
  "metric": "deaths",
  "value": 100,
  "geography": "unclear",
  "count_type": "cumulative",
  "date": "2026-05-18",
  "source": "PBS NewsHour World",
  "url": "https://www.pbs.org/newshour/world/the-ebola-outbreak-started-weeks-ago-officials-say-heres-a-timeline-of-what-we-know"
 },
 {
  "as_of": null,
  "outbreak": true,
  "metric": "confirmed_cases",
  "value": 2000,
  "geography": "national_drc",
  "count_type": "cumulative",
  "date": "2026-07-15",
  "source": "Google News - DR Congo (en)",
  "url": "https://news.google.com/rss/articles/CBMikwFBVV95cUxQY2I0cEZlQThmN0VYd1dHbTRwRUU4WHFsNEt0Z1UyUVlzZHIza19LeFFqLVJ4N2JvTGJNUHVJRXh4OUVtZkJnQTVaYUZENk5iT25EQ2NIYzdzRHJvSkwxZkYwSjVHUW1NX2d6ckZkSkxiZl95cVA5aE92aGZ0TzFjWVdnUEQxaWRVMndsUVE4dkYtNUU?oc=5"
 },
 {
  "as_of": null,
  "outbreak": true,
  "metric": "deaths",
  "value": 754,
  "geography": "national_drc",
  "count_type": "cumulative",
  "date": "2026-07-15",
  "source": "Google News - DR Congo (en)",
  "url": "https://news.google.com/rss/articles/CBMikwFBVV95cUxQY2I0cEZlQThmN0VYd1dHbTRwRUU4WHFsNEt0Z1UyUVlzZHIza19LeFFqLVJ4N2JvTGJNUHVJRXh4OUVtZkJnQTVaYUZENk5iT25EQ2NIYzdzRHJvSkwxZkYwSjVHUW1NX2d6ckZkSkxiZl95cVA5aE92aGZ0TzFjWVdnUEQxaWRVMndsUVE4dkYtNUU?oc=5"
 },
 {
  "as_of": "2026-07-21",
  "outbreak": true,
  "metric": "total_cases",
  "value": 2400,
  "geography": "national_drc",
  "count_type": "cumulative",
  "date": "2026-07-21",
  "source": "Google News - DR Congo (en)",
  "url": "https://news.google.com/rss/articles/CBMifkFVX3lxTE45RVlEMUhHVWswclBZLTZET2YwRGJDQmVHSWc5Z285NS1JbFNkLXgwbVlFVGplM2dNZUxLRTZUeUNQUVZweVhod1BCcTNzQm0tV2Y3aWxyREhUcXNnMkViNzZ2QnpIQk54d1o5U0dsWU1NeGl3aWtZLVNHZDZDdw?oc=5"
 },
 {
  "as_of": null,
  "outbreak": true,
  "metric": "deaths",
  "value": 400,
  "geography": "national_drc",
  "count_type": "cumulative",
  "date": "2026-07-02",
  "source": "Google News - RDC (fr)",
  "url": "https://news.google.com/rss/articles/CBMi2gFBVV95cUxPOGs4ekp4TDVuTkFmMjNjNDNSVjRuR3lmOFRSWmxrbWRxUlpJYVZQclQyclFacDgwQ0NaVFlKUzBUSkdhU1pVM2lkRFdTZGxOTXVla1FUOXRfRkNJSjNqMGdGS0xja09kb1VIVDRkNjhSZk8teXBTYU8xc2VPbTFKcXJackNTdEczVDlGOXdKNzhwd2NENXlzVHREd0NSRXlzNlE0WHljY2hUV1UybHMxTnc5c2x3VWQ5RVFFNktlci1PSDdPY2ttdWJKNm1IbU5CZFcwYzk3ZnN6QQ?oc=5"
 },
 {
  "as_of": null,
  "outbreak": true,
  "metric": "total_cases",
  "value": 2000,
  "geography": "national_drc",
  "count_type": "cumulative",
  "date": "2026-07-15",
  "source": "Google News - RDC (fr)",
  "url": "https://news.google.com/rss/articles/CBMiwgFBVV95cUxNQkd6amVnWXhyOGxRRENVMlFZVWNHVFRKczQ0alhQTWVpdERBS0ZlMjZJTkowQW5pSGtudmVBT1Q4NXVkX3lDV0ZXVVM0Y0ZFQi1IUW5wekxmazc2RWVHTjlhRWNVd2lYRE10Tlc3eWh3XzRpTDVPaHBRMWdkYjBrLUJFcEUyckhRZW9FMndtV0wwdjQ1UU1QYlpNNm1QandiQl84UnU2ajFQVzUzaEZvdkhjbFF0YmFjamJGQm1PZWtWdw?oc=5"
 },
 {
  "as_of": "2026-06-19",
  "outbreak": true,
  "metric": "deaths",
  "value": 200,
  "geography": "national_drc",
  "count_type": "cumulative",
  "date": "2026-06-19",
  "source": "France24 Arabic",
  "url": "https://www.france24.com/ar/%D8%A3%D9%81%D8%B1%D9%8A%D9%82%D9%8A%D8%A7/20260619-%D8%A5%D9%8A%D8%A8%D9%88%D9%84%D8%A7-%D9%8A%D8%AD%D8%B5%D8%AF-%D8%A3%D9%83%D8%AB%D8%B1-%D9%85%D9%86-200-%D8%B6%D8%AD%D9%8A%D8%A9-%D9%81%D9%8A-%D8%AC%D9%85%D9%87%D9%88%D8%B1%D9%8A%D8%A9-%D8%A7%D9%84%D9%83%D9%88%D9%86%D8%BA%D9%88-%D8%A7%D9%84%D8%AF%D9%8A%D9%85%D9%82%D8%B1%D8%A7%D8%B7%D9%8A%D8%A9-%D9%88%D8%B3%D8%B7-%D9%85%D8%AE%D8%A7%D9%88%D9%81-%D9%85%D9%86-%D8%A7%D8%AA%D8%B3%D8%A7%D8%B9-%D8%A7%D9%84%D8%AA%D9%81%D8%B4%D9%8A"
 },
 {
  "metric": "deaths",
  "as_of": "2026-07-23",
  "geography": "national_drc",
  "outbreak": true,
  "value": 1033,
  "count_type": "cumulative",
  "date": "2026-07-23",
  "source": "Google News - DR Congo (en)",
  "url": "2026-07-23T13:31:52#312cf27b31d2"
 },
 {
  "metric": "confirmed_cases",
  "as_of": "2026-07-23",
  "outbreak": true,
  "value": 2500,
  "count_type": "cumulative",
  "geography": "national_drc",
  "date": "2026-07-23",
  "source": "Google News - DR Congo (en)",
  "url": "2026-07-23T13:31:52#312cf27b31d2"
 },
 {
  "as_of": "2026-07-10",
  "outbreak": true,
  "metric": "confirmed_cases",
  "value": 1800,
  "geography": "national_drc",
  "count_type": "cumulative",
  "date": "2026-07-10",
  "source": "Google News - RDC (fr)",
  "url": "https://news.google.com/rss/articles/CBMikgFBVV95cUxPODhzTGozVjZOZVRXWFlhYnF1SktFUTViTkI0MzlfQ3d3UVFyTzNJQmlWX0g5U1BNa0w1N3Yxb1ljMHBRYlBtTlQ2QTlOZTRnRTB5T3VQVkEtRUZZbzM1T1ZCeDg5aVJuYk9TQ0xTZFMzbS1WWEp3ajFESGtmS29jeEFoa3FJRkFnM2ZnQ1hHMGRDUQ?oc=5"
 },
 {
  "as_of": "2026-07-10",
  "outbreak": true,
  "metric": "deaths",
  "value": 625,
  "geography": "national_drc",
  "count_type": "cumulative",
  "date": "2026-07-10",
  "source": "Google News - RDC (fr)",
  "url": "https://news.google.com/rss/articles/CBMikgFBVV95cUxPODhzTGozVjZOZVRXWFlhYnF1SktFUTViTkI0MzlfQ3d3UVFyTzNJQmlWX0g5U1BNa0w1N3Yxb1ljMHBRYlBtTlQ2QTlOZTRnRTB5T3VQVkEtRUZZbzM1T1ZCeDg5aVJuYk9TQ0xTZFMzbS1WWEp3ajFESGtmS29jeEFoa3FJRkFnM2ZnQ1hHMGRDUQ?oc=5"
 },
 {
  "outbreak": true,
  "count_type": "cumulative",
  "metric": "deaths",
  "geography": "national_drc",
  "value": 1300,
  "as_of": null,
  "date": "2026-07-25",
  "source": "Google News - RDC (fr)",
  "url": "2026-07-25T21:02:29#a8b7ee41b429"
 },
 {
  "geography": "national_drc",
  "outbreak": true,
  "as_of": null,
  "metric": "confirmed_cases",
  "value": 3000,
  "count_type": "cumulative",
  "date": "2026-07-25",
  "source": "Google News - RDC (fr)",
  "url": "2026-07-25T21:02:29#a8b7ee41b429"
 },
 {
  "outbreak": true,
  "metric": "deaths",
  "value": 1000,
  "geography": "national_drc",
  "count_type": "cumulative",
  "as_of": "2026-07-22",
  "date": "2026-07-22",
  "source": "Google News - Kivu/M23 (fr)",
  "url": "2026-07-22T14:11:28#37da2f665769"
 },
 {
  "as_of": null,
  "outbreak": true,
  "metric": "deaths",
  "value": 900,
  "geography": "national_drc",
  "count_type": "cumulative",
  "date": "2026-07-18",
  "source": "Google News - DR Congo (en)",
  "url": "https://news.google.com/rss/articles/CBMilwFBVV95cUxNY2s3THZOelNkcEZSZTNSQWNnZEs1ZUFUUXR3WExxVFQzaENuZ0FFTjRCVjRIbXRVZFQtb2s4YURzRzdDMkJtV1JnanZBSHRIdUJ4UTlobU1QUXNwS1Q5V0lXQWl3OGNxbmJzblM2VmhQNk5oZFNUUDhOMzQ3Mk9HMWJwb1U1VlY4TERYMHlwMU9QZ3NJVXFn?oc=5"
 },
 {
  "as_of": null,
  "outbreak": true,
  "metric": "deaths",
  "value": 1000,
  "geography": "national_drc",
  "count_type": "cumulative",
  "date": "2026-07-22",
  "source": "Google News - Kivu/M23 (fr)",
  "url": "https://news.google.com/rss/articles/CBMicEFVX3lxTE1OUjgzdHpJSXN1b3VzcG1DYmRHTjE0VUFJMXNwUkJNLVlnVlBiQ0F5ZGRHUnFuS01FcEpwV2xVQkdvcWR1MnQ3c3RSS2tzc0NPb1p5dUROdm5uRjBvc3l3amZESXRxS2d5UDJkc0Jhd0w?oc=5"
 },
 {
  "as_of": null,
  "outbreak": true,
  "metric": "confirmed_cases",
  "value": 1400,
  "geography": "national_drc",
  "count_type": "cumulative",
  "date": "2026-07-02",
  "source": "Google News - RDC (fr)",
  "url": "https://news.google.com/rss/articles/CBMie0FVX3lxTE9sVGc3Tl83TWpPRkxGN1dnTkp6dVA5Z25WN2lGUmdsUENFck1rUkFFNXAxc0hJNzRJNW9HWDJqakVYbnY0V2IteHNHRUhOSWdjS3FNWVpZZTZyMnp1ZVBSQlZrMV9jRlcwclpxM0ZYMVdSWE13cmx0eHJxcw?oc=5"
 },
 {
  "as_of": null,
  "outbreak": true,
  "metric": "deaths",
  "value": 438,
  "geography": "national_drc",
  "count_type": "cumulative",
  "date": "2026-07-02",
  "source": "Google News - RDC (fr)",
  "url": "https://news.google.com/rss/articles/CBMie0FVX3lxTE9sVGc3Tl83TWpPRkxGN1dnTkp6dVA5Z25WN2lGUmdsUENFck1rUkFFNXAxc0hJNzRJNW9HWDJqakVYbnY0V2IteHNHRUhOSWdjS3FNWVpZZTZyMnp1ZVBSQlZrMV9jRlcwclpxM0ZYMVdSWE13cmx0eHJxcw?oc=5"
 },
 {
  "as_of": null,
  "outbreak": true,
  "metric": "deaths",
  "value": 500,
  "geography": "national_drc",
  "count_type": "cumulative",
  "date": "2026-07-06",
  "source": "TASS English",
  "url": "https://tass.com/society/2156141"
 },
 {
  "as_of": "2026-05-15",
  "outbreak": true,
  "metric": "deaths",
  "value": 1,
  "geography": "national_uganda",
  "count_type": "cumulative",
  "date": "2026-05-15",
  "source": "Punch Nigeria",
  "url": "https://punchng.com/one-dead-as-uganda-health-ministry-confirms-ebola-outbreak/?utm_source=rss.punchng.com&utm_medium=web"
 },
 {
  "geography": "national_drc",
  "metric": "deaths",
  "outbreak": true,
  "value": 190,
  "count_type": "cumulative",
  "as_of": null,
  "date": "2026-07-23",
  "source": "Google News - DR Congo (en)",
  "url": "2026-07-23T08:57:36#9be363657d53"
 },
 {
  "metric": "suspected_cases",
  "value": 500,
  "as_of": null,
  "geography": "national_drc",
  "outbreak": true,
  "count_type": "cumulative",
  "date": "2026-07-23",
  "source": "Google News - DR Congo (en)",
  "url": "2026-07-23T08:57:36#9be363657d53"
 },
 {
  "metric": "total_cases",
  "as_of": null,
  "value": 4000,
  "geography": "national_drc",
  "count_type": "unclear",
  "outbreak": true,
  "date": "2026-07-23",
  "source": "Google News - DR Congo (en)",
  "url": "2026-07-23T08:57:36#9be363657d53"
 },
 {
  "as_of": "2026-07-09",
  "outbreak": true,
  "metric": "deaths",
  "value": 600,
  "geography": "national_drc",
  "count_type": "cumulative",
  "date": "2026-07-09",
  "source": "South China Morning Post",
  "url": "https://www.scmp.com/news/world/africa/article/3360036/ebola-outbreak-fastest-growing-ever-600-die-dr-congo?utm_source=rss_feed"
 },
 {
  "as_of": "2026-07-09",
  "outbreak": true,
  "metric": "confirmed_cases",
  "value": 1759,
  "geography": "national_drc",
  "count_type": "cumulative",
  "date": "2026-07-09",
  "source": "South China Morning Post",
  "url": "https://www.scmp.com/news/world/africa/article/3360036/ebola-outbreak-fastest-growing-ever-600-die-dr-congo?utm_source=rss_feed"
 },
 {
  "as_of": "2026-07-09",
  "outbreak": true,
  "metric": "confirmed_cases",
  "value": 600,
  "geography": "national_drc",
  "count_type": "cumulative",
  "date": "2026-07-09",
  "source": "South China Morning Post",
  "url": "https://www.scmp.com/news/world/africa/article/3360036/ebola-outbreak-fastest-growing-ever-600-die-dr-congo?utm_source=rss_feed"
 },
 {
  "as_of": null,
  "outbreak": true,
  "metric": "deaths",
  "value": 189,
  "geography": "subnational",
  "count_type": "unclear",
  "date": "2026-07-23",
  "source": "Google News - RDC (fr)",
  "url": "https://news.google.com/rss/articles/CBMingFBVV95cUxPcS0xQUdmdDk2a2d1cmdqNng5eU9mWGFyQXVfcVczMUsxcS1ZR3JUUmhBTUczWWF1S25FU2dtMEZ0d0pyQW1PNUhDZ1U5LXRUMEZVajl0LVFGTkw4VnNHRWFGSGRlZ2xjYXBScTJkdGc4cDJzMXluc1NhSGV0OGRuLTRKVU9uc3J6SS1fWVFDSjR6WXpoQkZnWWNtaFBiQQ?oc=5"
 },
 {
  "metric": "confirmed_cases",
  "value": 4000,
  "as_of": "2026-08-06",
  "geography": "national_drc",
  "outbreak": true,
  "count_type": "cumulative",
  "date": "2026-08-06",
  "source": "France24 French",
  "url": "https://www.france24.com/fr/vid%C3%A9o/20260806-ebola-la-rd-congo-peine-%C3%A0-faire-face-%C3%A0-la-r%C3%A9surgence-de-l-%C3%A9pid%C3%A9mie"
 },
 {
  "geography": "national_drc",
  "value": 1800,
  "count_type": "cumulative",
  "outbreak": true,
  "metric": "deaths",
  "as_of": "2026-08-06",
  "date": "2026-08-06",
  "source": "France24 French",
  "url": "https://www.france24.com/fr/vid%C3%A9o/20260806-ebola-la-rd-congo-peine-%C3%A0-faire-face-%C3%A0-la-r%C3%A9surgence-de-l-%C3%A9pid%C3%A9mie"
 },
 {
  "as_of": "2026-07-10",
  "outbreak": true,
  "metric": "deaths",
  "value": 600,
  "geography": "national_drc",
  "count_type": "cumulative",
  "date": "2026-07-10",
  "source": "Google News - RDC (fr)",
  "url": "https://news.google.com/rss/articles/CBMi3AFBVV95cUxQX0NMWDYxbTJESkdfbUx6ZEpVVEdOc3l6c2pBdVNiQ0NGVXRQcDhudkdGWHRocG5DWUVYcnRDeENUUWZ3TGdpazRGM1VzN2hrOG9sRnExUkJPZE1FSGEteXF2SU1GQmVWRjR2dGdjRmZKU1RJdnZ2QTlrZXhoM2JkLVVZZDY1MF9KMVk3SGZ1b1RpYzNzcXlzTTJlRUVOQktjdlV4ZEs0SHdTOThBNFdsVFVIb1g4dDZhd0JlLXhobmRoRm41ajdxcDZmU0NjSV91RFlYZW5BUkgxNUFj?oc=5"
 },
 {
  "as_of": "2026-07-10",
  "outbreak": true,
  "metric": "total_cases",
  "value": 1800,
  "geography": "national_drc",
  "count_type": "cumulative",
  "date": "2026-07-10",
  "source": "Google News - RDC (fr)",
  "url": "https://news.google.com/rss/articles/CBMi3AFBVV95cUxQX0NMWDYxbTJESkdfbUx6ZEpVVEdOc3l6c2pBdVNiQ0NGVXRQcDhudkdGWHRocG5DWUVYcnRDeENUUWZ3TGdpazRGM1VzN2hrOG9sRnExUkJPZE1FSGEteXF2SU1GQmVWRjR2dGdjRmZKU1RJdnZ2QTlrZXhoM2JkLVVZZDY1MF9KMVk3SGZ1b1RpYzNzcXlzTTJlRUVOQktjdlV4ZEs0SHdTOThBNFdsVFVIb1g4dDZhd0JlLXhobmRoRm41ajdxcDZmU0NjSV91RFlYZW5BUkgxNUFj?oc=5"
 },
 {
  "as_of": null,
  "outbreak": true,
  "metric": "deaths",
  "value": 30,
  "geography": "subnational",
  "count_type": "cumulative",
  "date": "2026-06-20",
  "source": "South China Morning Post",
  "url": "https://www.scmp.com/news/world/africa/article/3357779/least-30-deaths-dr-congo-camp-show-ebola-could-be-spreading-fast?utm_source=rss_feed"
 },
 {
  "metric": "deaths",
  "count_type": "cumulative",
  "geography": "cross_border_total",
  "outbreak": true,
  "as_of": null,
  "value": 1000,
  "date": "2026-07-22",
  "source": "CNA Singapore",
  "url": "2026-07-22T22:21:59#f4009db331fb"
 },
 {
  "as_of": null,
  "outbreak": true,
  "metric": "deaths",
  "value": 600,
  "geography": "national_drc",
  "count_type": "cumulative",
  "date": "2026-07-09",
  "source": "Google News - RDC (fr)",
  "url": "https://news.google.com/rss/articles/CBMie0FVX3lxTE9XMFVGRExqRmNvSUtqRXpTeEwzODM5aTdJLXlhZWdJaENCeUtEaTUybGJVNVVRODV0UDR6RXJEemhkSUQ4Uno4SWM1V05ZSEZIT3laNzQySU50VTdKbFZQMGxERnQ3TTNqSm5sUTZQMnB4VWJ1cHhoTTdZQQ?oc=5"
 },
 {
  "metric": "confirmed_cases",
  "value": 3360,
  "outbreak": true,
  "count_type": "cumulative",
  "geography": "national_drc",
  "as_of": "2026-07-27",
  "date": "2026-07-29",
  "source": "Politico.cd",
  "url": "2026-07-29T12:29:03#1428c66ccb9b"
 },
 {
  "as_of": "2026-07-27",
  "metric": "deaths",
  "value": 1487,
  "geography": "national_drc",
  "count_type": "cumulative",
  "outbreak": true,
  "date": "2026-07-29",
  "source": "Politico.cd",
  "url": "2026-07-29T12:29:03#1428c66ccb9b"
 },
 {
  "outbreak": true,
  "metric": "deaths",
  "value": 100,
  "count_type": "new",
  "geography": "subnational",
  "as_of": null,
  "date": "2026-07-29",
  "source": "Politico.cd",
  "url": "2026-07-29T12:29:03#1428c66ccb9b"
 },
 {
  "as_of": "2026-07-05",
  "outbreak": true,
  "metric": "confirmed_cases",
  "value": 1528,
  "geography": "national_drc",
  "count_type": "cumulative",
  "date": "2026-07-05",
  "source": "Google News - DR Congo (en)",
  "url": "https://news.google.com/rss/articles/CBMiT0FVX3lxTE9jbHNjOFZJa0swX0dPTEtLaU5lY3FnNnJ1UlZxX3hYRDUyc3BZdWNZa2tBZ2lMbmU4REE3RDNEUmNsYVdBLVJqSG05SG5UQkE?oc=5"
 },
 {
  "as_of": "2026-07-05",
  "outbreak": true,
  "metric": "deaths",
  "value": 492,
  "geography": "national_drc",
  "count_type": "cumulative",
  "date": "2026-07-05",
  "source": "Google News - DR Congo (en)",
  "url": "https://news.google.com/rss/articles/CBMiT0FVX3lxTE9jbHNjOFZJa0swX0dPTEtLaU5lY3FnNnJ1UlZxX3hYRDUyc3BZdWNZa2tBZ2lMbmU4REE3RDNEUmNsYVdBLVJqSG05SG5UQkE?oc=5"
 },
 {
  "as_of": null,
  "outbreak": true,
  "metric": "deaths",
  "value": 180,
  "geography": "national_drc",
  "count_type": "cumulative",
  "date": "2026-06-15",
  "source": "Hindustan Times",
  "url": "https://www.hindustantimes.com/world-news/ebola-outbreak-2026-cases-rise-in-congo-death-toll-crosses-180-heres-what-we-know-so-far-101781528472013.html"
 },
 {
  "value": 2000,
  "count_type": "cumulative",
  "as_of": null,
  "outbreak": true,
  "metric": "deaths",
  "geography": "national_drc",
  "date": "2026-08-11",
  "source": "Google News - DR Congo (en)",
  "url": "https://news.google.com/rss/articles/CBMidkFVX3lxTE1QaXRkbmJnTXlvSF82TnNIUnhFeC1DdlBjdjVNU3YtbXBFT1JHVllwS0xxcVctbDNlVVZPRGctdnNPNEtta0x4WFNaODVwSmRXdjFHbEVjSnYzdG5CVzdlWE9MSXI3TWVDR3hkY3NnUjNBZ29Td2c?oc=5"
 },
 {
  "as_of": "2026-07-18",
  "outbreak": true,
  "metric": "confirmed_cases",
  "value": 2181,
  "geography": "national_drc",
  "count_type": "cumulative",
  "date": "2026-07-18",
  "source": "Google News - DR Congo (en)",
  "url": "https://news.google.com/rss/articles/CBMinwFBVV95cUxPdjU2eDNQYlV1MnY1Uk9GSjJ1ZklEa2NGTV90SllwTUNwUmtsWjNyTE1GRk5RVUo3T3hDUnRKazgzZ2I3V0Mwby1KRVNadTBrWklqQ3F1NHZfVElkcFBkeEMxVHhKZElSRmZ5SnZjYVRCcWVLUi16eFF4M1RxTEVibkxqQ1prVzlMNjdBMG9JX050NWp2azBiTGVwZHpDUXc?oc=5"
 },
 {
  "as_of": null,
  "outbreak": true,
  "metric": "deaths",
  "value": 1033,
  "geography": "national_drc",
  "count_type": "cumulative",
  "date": "2026-07-23",
  "source": "Google News - DR Congo (en)",
  "url": "https://news.google.com/rss/articles/CBMihgFBVV95cUxQTUp0QWNSeWhaTVlXRFJSWE96Tk5iaXJNb3U0QzJOSUpjY09OX3lxY0ktMWpWWTFna2tYdERYZHU1VTgxaW4zd3JndmRkb3hxU3BkUm9SelY5SU1RNUhRYU85TVdHanJfSllzaGVONEtPTUpDSy1VYjdaWE1RRXUwRlFBOVpQd9IBiwFBVV95cUxQNnNrU1lJSkd1enlNaHljSFFvSnhhMWMxRC1tSnplNUI1ZkpVa0xabExsMm5wdHZNYnoweEsyWlpJYkFpUkpZY3FRQVlnZ3RzRGNWMXBxOTNVdkZ0LTY1VmQ1UGI4UjZ3NEpzTmNMMTdSTi1seGpDUnpvLTk4OVFzNUFnRkVsek5PUVdj?oc=5"
 },
 {
  "metric": "confirmed_cases",
  "value": 2267,
  "geography": "national_drc",
  "count_type": "cumulative",
  "as_of": "2026-07-19",
  "outbreak": true,
  "date": "2026-07-19",
  "source": "France24 French",
  "url": "2026-07-19T13:18:05#fe2e45343530"
 },
 {
  "metric": "deaths",
  "geography": "national_drc",
  "outbreak": true,
  "count_type": "cumulative",
  "as_of": "2026-07-19",
  "value": 893,
  "date": "2026-07-19",
  "source": "France24 French",
  "url": "2026-07-19T13:18:05#fe2e45343530"
 },
 {
  "as_of": null,
  "count_type": "cumulative",
  "value": 5000,
  "metric": "total_cases",
  "geography": "national_drc",
  "outbreak": true,
  "date": "2026-08-21",
  "source": "Google News - RDC (fr)",
  "url": "https://news.google.com/rss/articles/CBMi6AFBVV95cUxQUlRTajlkMVFSajhpa2dSeXdVS2ZhOFd1Q2t0SkVEMTJxTXVLMlUyM0xGRjIxUUVuWWVtWkpmSm1IYndhLWxIZWN3MVVzbGkxNU5udjVXeTdyVFEyUjBib1ZpejFsWlJNLWIzeHdKcE5ydjlnbE14Zko1VV9ycC1KTnBIeENMdVlLMG15cDV0VmV1WFBHWjdTdUp6S0pZSENjVHZXY3FvV1pmWFZEYm5aMEZqUjhtZ0RaSjlHM3I5MHB1QUxIRE50R1hDVURhUWotdXh3Zzhxb1FveVpZNHZ1ZlNRUlRBVnR6?oc=5"
 },
 {
  "as_of": null,
  "outbreak": true,
  "metric": "deaths",
  "value": 700,
  "geography": "national_drc",
  "count_type": "cumulative",
  "date": "2026-07-14",
  "source": "Le Monde International",
  "url": "https://www.lemonde.fr/afrique/article/2026/07/14/ebola-l-ampleur-de-l-epidemie-pourrait-depasser-de-deux-a-quatre-fois-les-estimations-officielles-selon-l-oms_6723326_3212.html"
 },
 {
  "as_of": null,
  "outbreak": true,
  "metric": "total_cases",
  "value": 2000,
  "geography": "national_drc",
  "count_type": "cumulative",
  "date": "2026-07-14",
  "source": "Le Monde International",
  "url": "https://www.lemonde.fr/afrique/article/2026/07/14/ebola-l-ampleur-de-l-epidemie-pourrait-depasser-de-deux-a-quatre-fois-les-estimations-officielles-selon-l-oms_6723326_3212.html"
 },
 {
  "outbreak": true,
  "count_type": "cumulative",
  "geography": "national_drc",
  "metric": "deaths",
  "value": 2300,
  "as_of": null,
  "date": "2026-08-18",
  "source": "AP News",
  "url": "https://news.google.com/rss/articles/CBMiqAFBVV95cUxNNnFBNzZoaTBlT24wbF9PNWVEQWZjZWN3RFM3NTJwZWNJR0dVX1diOFpTLXRsb09Yc1hZVXRaVFFsRDNndTVseUxjMTladU1XbnFrc3Itc3ZXSXEwUnJ4TzZ4cW05V1N2R3JyYVRCNGlmYlIyZGhUWHI0X19EZTJ5S09aYVBUcFFRTmFoelBMTUZFUUFoOWwtWEJQRjRISmZBMTdNYWF0ZTM?oc=5"
 },
 {
  "as_of": "2026-07-20",
  "outbreak": true,
  "metric": "deaths",
  "value": 900,
  "geography": "national_drc",
  "count_type": "cumulative",
  "date": "2026-07-20",
  "source": "Google News - RDC (fr)",
  "url": "https://news.google.com/rss/articles/CBMirgFBVV95cUxNaHJTUU43Q3NSTHVTQXRocmh4RW1XRDg0dVlab0R4V0djQ1FBM2pjaGlBVjFSSzlhcUlXNEN1NjJhZ3pEU3J4NFRPSjlsdEdfeVhfZHhXZUtUSy1ldFRFVXAwaTdlcFo3Z3lYcmI5bTBmUV9uZjVuaEZ3U3J5eW5FREVOZHRxWkQ5WjZPY1VBUENYX282X2hnY1J5SU9vWDdHY20yUzZBdC1WUDc4QUE?oc=5"
 },
 {
  "geography": "national_drc",
  "as_of": "2026-07-17",
  "count_type": "cumulative",
  "metric": "total_cases",
  "outbreak": true,
  "value": 2200,
  "date": "2026-07-17",
  "source": "Google News - DR Congo (en)",
  "url": "2026-07-17T00:23:27#297175e97af9"
 },
 {
  "value": 1000,
  "as_of": "2026-07-24",
  "geography": "national_drc",
  "outbreak": true,
  "metric": "deaths",
  "count_type": "cumulative",
  "date": "2026-07-24",
  "source": "Google News - RDC (fr)",
  "url": "2026-07-24T00:13:00#b1e03f6a84be"
 },
 {
  "as_of": null,
  "outbreak": true,
  "metric": "deaths",
  "value": 900,
  "geography": "national_drc",
  "count_type": "cumulative",
  "date": "2026-07-19",
  "source": "Google News - DR Congo (en)",
  "url": "https://news.google.com/rss/articles/CBMimgFBVV95cUxPVEVTSXVnQzdjOGlPQml2UjhuTXEzVHE5eWw4bE1kbjFsYk1Sa1FuVFhvWFpHZUVTN1BfbmF0aW1ZYTZHRjl0cUxoTkpnYVowWFJyN0xoUUtOa18yMFBaMUFzNmdJVllFTm5UUTZuTzM5Wm02amxrc2NYSVZvV1U2bkR1RGpvWWl3Nm1hUXp2ZXpXNzM1RGpuR0t3?oc=5"
 },
 {
  "geography": "national_drc",
  "count_type": "cumulative",
  "metric": "deaths",
  "as_of": "2026-07-22",
  "value": 930,
  "outbreak": true,
  "date": "2026-07-22",
  "source": "Google News - DR Congo (en)",
  "url": "2026-07-22T08:49:56#cfe4ba155bde"
 },
 {
  "metric": "deaths",
  "count_type": "cumulative",
  "value": 1000,
  "geography": "cross_border_total",
  "as_of": null,
  "outbreak": true,
  "date": "2026-07-24",
  "source": "Google News - RDC (fr)",
  "url": "2026-07-24T10:39:00#43323c765105"
 },
 {
  "metric": "deaths",
  "value": 1000,
  "geography": "national_drc",
  "outbreak": true,
  "as_of": "2026-07-23",
  "count_type": "cumulative",
  "date": "2026-07-23",
  "source": "Google News - RDC (fr)",
  "url": "2026-07-23T01:22:00#a0ea18f87ad3"
 },
 {
  "as_of": null,
  "outbreak": true,
  "metric": "deaths",
  "value": 625,
  "geography": "national_drc",
  "count_type": "cumulative",
  "date": "2026-07-10",
  "source": "Google News - DR Congo (en)",
  "url": "https://news.google.com/rss/articles/CBMifkFVX3lxTE5LTXZmSHd2NG96YlNlY1p0eGVwYUxsaWNjYlZmSWQ3UzZzUGIzcUkxZGQzNlFNRWJNYVFhUHgwZ1VmWk9JdHQyMFlHS0dzb1daSlBGWnUwaV9QVlE0NDdwWTdZNEw4ZnhZX3BfNEtURklWVERWVXB0ZUVXT2lVdw?oc=5"
 },
 {
  "as_of": null,
  "outbreak": true,
  "metric": "deaths",
  "value": 1000,
  "geography": "national_drc",
  "count_type": "cumulative",
  "date": "2026-07-23",
  "source": "Google News - DR Congo (en)",
  "url": "https://news.google.com/rss/articles/CBMinAFBVV95cUxPQTF3NDVNOUIzS2YyTGtMZFpCc2o3MzlPUjA5OHo3TUxHRHBxLXRucjN0SGRGcGdIaXBqR1dKMk1hbV9hdTJCcTlRazdOenA1bzBjRUdnVW9oWkkyZ1FQelhsbkVPenRJb1A2Wk1CQVd1VzQ2WGtqa25ReEdkUll6Sm9XTXpMVGIzTFNnc2ZhakdKNmg3dWRxa2RiNnk?oc=5"
 },
 {
  "as_of": null,
  "outbreak": true,
  "metric": "total_cases",
  "value": 2400,
  "geography": "national_drc",
  "count_type": "cumulative",
  "date": "2026-07-21",
  "source": "Google News - RDC (fr)",
  "url": "https://news.google.com/rss/articles/CBMirAFBVV95cUxOWDctOWxidXhTbHU3ejg1ZDRtTExvN1dnTFpZRU1JWExadThMLUhRdndSOFVXQjRTMVZBS2xKUWVZVUtmOTRBTktXcnpGcnQ4VldqQ0FFRDlZd2NOR1U2dW1Za3djRUcxaVpXSDVtY3k4bXZrRVZMenhRcVRfM1pPUVo1Um0zcDhZRkVVZjNrUlVXdmUyN0U3YjZ4ekpRZVRmMmVpRjJ0VXJadUFy?oc=5"
 },
 {
  "as_of": "2026-07-31",
  "outbreak": true,
  "metric": "total_cases",
  "value": 3553,
  "geography": "national_drc",
  "count_type": "cumulative",
  "date": "2026-07-31",
  "source": "Google News - DR Congo (en)",
  "url": "https://news.google.com/rss/articles/CBMiZkFVX3lxTFBhT2lOcXRhaEpLcWxsM2NrRmc0d0NJTUhoZ0xoVEVoMFppb3ZoNlhaR1hkeGJaSF92NEZ2azAzckpfbU5uSmpsNVNfblJhNUFqUWthd3JmZTR6SFMxbmhqeDRXQmlyUQ?oc=5"
 },
 {
  "as_of": "2026-07-31",
  "outbreak": true,
  "metric": "deaths",
  "value": 1558,
  "geography": "national_drc",
  "count_type": "cumulative",
  "date": "2026-07-31",
  "source": "Google News - DR Congo (en)",
  "url": "https://news.google.com/rss/articles/CBMiZkFVX3lxTFBhT2lOcXRhaEpLcWxsM2NrRmc0d0NJTUhoZ0xoVEVoMFppb3ZoNlhaR1hkeGJaSF92NEZ2azAzckpfbU5uSmpsNVNfblJhNUFqUWthd3JmZTR6SFMxbmhqeDRXQmlyUQ?oc=5"
 },
 {
  "as_of": null,
  "outbreak": true,
  "metric": "deaths",
  "value": 600,
  "geography": "cross_border_total",
  "count_type": "cumulative",
  "date": "2026-07-09",
  "source": "ABC Australia",
  "url": "https://www.abc.net.au/news/2026-07-10/ebola-outbreak-fastest-growing-ever/106899786"
 },
 {
  "as_of": null,
  "outbreak": true,
  "metric": "confirmed_cases",
  "value": 1759,
  "geography": "national_drc",
  "count_type": "cumulative",
  "date": "2026-07-09",
  "source": "ABC Australia",
  "url": "https://www.abc.net.au/news/2026-07-10/ebola-outbreak-fastest-growing-ever/106899786"
 },
 {
  "as_of": null,
  "outbreak": true,
  "metric": "deaths",
  "value": 91,
  "geography": "national_drc",
  "count_type": "cumulative",
  "date": "2026-05-19",
  "source": "France24 French",
  "url": "https://www.france24.com/fr/vid%C3%A9o/20260519-rd-congo-l-ituri-%C3%A9picentre-de-l-%C3%A9pid%C3%A9mie-ebola"
 },
 {
  "count_type": "cumulative",
  "as_of": "2026-07-16",
  "value": 2181,
  "metric": "confirmed_cases",
  "geography": "national_drc",
  "outbreak": true,
  "date": "2026-07-18",
  "source": "Politico.cd",
  "url": "2026-07-18T12:34:09#ca32c1653cdc"
 },
 {
  "value": 864,
  "as_of": "2026-07-16",
  "metric": "deaths",
  "count_type": "cumulative",
  "geography": "national_drc",
  "outbreak": true,
  "date": "2026-07-18",
  "source": "Politico.cd",
  "url": "2026-07-18T12:34:09#ca32c1653cdc"
 },
 {
  "as_of": null,
  "outbreak": true,
  "metric": "deaths",
  "value": 1000,
  "geography": "national_drc",
  "count_type": "cumulative",
  "date": "2026-07-23",
  "source": "Google News - RDC (fr)",
  "url": "https://news.google.com/rss/articles/CBMi7AFBVV95cUxNSnRUa3hKLUJXcXp3bXNYbHV6R1UwR3FvYzhuaVRXNElWcFg0ZlFjblZ4Vlo5NWs5Z0lzSDBibUxjNWU3SUszT1poUWlCa0hXRmJERUM5WFJFYWJsQktUZnI0cGRGZU9xdXk1WHVwVXBXSGRxVGhyUk94ZnNZMTNMbXg0bV9QbkR6NXE0aGktT3hzRDR4R0JnVkJZZ1VBLW5YNnNTNjc3cFlLcDZMcnRIYzdiaGxSaVpEN2hrOVVzem5TdE55eU1hMFc1SWtubGtuTS0xcUktTEtkcUFnZGhCQ0ROZFA0NHBGV3lCdw?oc=5"
 },
 {
  "as_of": null,
  "outbreak": true,
  "metric": "confirmed_cases",
  "value": 2536,
  "geography": "national_drc",
  "count_type": "cumulative",
  "date": "2026-07-23",
  "source": "Google News - RDC (fr)",
  "url": "https://news.google.com/rss/articles/CBMi7AFBVV95cUxNSnRUa3hKLUJXcXp3bXNYbHV6R1UwR3FvYzhuaVRXNElWcFg0ZlFjblZ4Vlo5NWs5Z0lzSDBibUxjNWU3SUszT1poUWlCa0hXRmJERUM5WFJFYWJsQktUZnI0cGRGZU9xdXk1WHVwVXBXSGRxVGhyUk94ZnNZMTNMbXg0bV9QbkR6NXE0aGktT3hzRDR4R0JnVkJZZ1VBLW5YNnNTNjc3cFlLcDZMcnRIYzdiaGxSaVpEN2hrOVVzem5TdE55eU1hMFc1SWtubGtuTS0xcUktTEtkcUFnZGhCQ0ROZFA0NHBGV3lCdw?oc=5"
 },
 {
  "metric": "total_cases",
  "geography": "national_drc",
  "as_of": "2026-07-28",
  "outbreak": true,
  "count_type": "cumulative",
  "value": 3200,
  "date": "2026-07-28",
  "source": "AP News",
  "url": "2026-07-28T13:56:00#65eba3bdd17b"
 },
 {
  "as_of": "2026-06-15",
  "outbreak": true,
  "metric": "confirmed_cases",
  "value": 689,
  "geography": "subnational",
  "count_type": "cumulative",
  "date": "2026-06-15",
  "source": "France24 French",
  "url": "https://www.france24.com/fr/vid%C3%A9o/20260615-ebola-en-rd-congo-689-cas-confirm%C3%A9s-et-plus-de-139-d%C3%A9c%C3%A8s"
 },
 {
  "as_of": "2026-06-15",
  "outbreak": true,
  "metric": "deaths",
  "value": 139,
  "geography": "subnational",
  "count_type": "cumulative",
  "date": "2026-06-15",
  "source": "France24 French",
  "url": "https://www.france24.com/fr/vid%C3%A9o/20260615-ebola-en-rd-congo-689-cas-confirm%C3%A9s-et-plus-de-139-d%C3%A9c%C3%A8s"
 },
 {
  "as_of": "2026-07-28",
  "outbreak": true,
  "geography": "national_drc",
  "metric": "deaths",
  "value": 1400,
  "count_type": "cumulative",
  "date": "2026-07-28",
  "source": "Google News - DR Congo (en)",
  "url": "2026-07-28T10:41:00#af0c4c55522c"
 },
 {
  "as_of": "2026-07-19",
  "outbreak": true,
  "metric": "total_cases",
  "value": 2267,
  "geography": "national_drc",
  "count_type": "cumulative",
  "date": "2026-07-19",
  "source": "Google News - DR Congo (en)",
  "url": "https://news.google.com/rss/articles/CBMiSkFVX3lxTE5mMm1zZlg3R1pzaTcxWmo4SnBreHBaeTZJWGFyVGJCOXFuN2E2UFBoSHE1UTZUemNTZUYzZXpCTzEtMmhmMDFCZkpn?oc=5"
 },
 {
  "as_of": "2026-07-19",
  "outbreak": true,
  "metric": "deaths",
  "value": 893,
  "geography": "national_drc",
  "count_type": "cumulative",
  "date": "2026-07-19",
  "source": "Google News - DR Congo (en)",
  "url": "https://news.google.com/rss/articles/CBMiSkFVX3lxTE5mMm1zZlg3R1pzaTcxWmo4SnBreHBaeTZJWGFyVGJCOXFuN2E2UFBoSHE1UTZUemNTZUYzZXpCTzEtMmhmMDFCZkpn?oc=5"
 },
 {
  "as_of": "2026-07-23",
  "outbreak": true,
  "metric": "deaths",
  "value": 1033,
  "geography": "national_drc",
  "count_type": "cumulative",
  "date": "2026-07-23",
  "source": "Google News - DR Congo (en)",
  "url": "https://news.google.com/rss/articles/CBMiqwFBVV95cUxNZ3NXUWVnRjdWTjZtZG9qTW5DNXpSYi1SczNjRjB1dzJnZDN4QnRFWnl3c3JJZVlVVHlXbE81YWNmb2lLd2RuWGgyUVEteWUzcTBnT0pfd1plellpSjc2X1Bud0VwNTlzdUxnMFVIMkl1Q3pTbHF1S0hXdHJPNlQ3NWJhcjBoMkd0MHNXZ2RXS2E0eE1kSFl1TTFiaENBMV83bEVFcmN4cmFJVzjSAasBQVVfeXFMTWdzV1FlZ0Y3Vk42bWRvak1uQzV6UmItUnMzY0YwdXcyZ2QzeEJ0RVp5d3NySWVZVVR5V2xPNWFjZm9pS3dkblhoMlFRLXllM3EwZ09KX3daZXpZaUo3Nl9QbndFcDU5c3VMZzBVSDJJdUN6U2xxdUtIV3RyTzZUNzViYXIwaDJHdDBzV2dkV0thNHhNZEhZdU0xYmhDQTFfN2xFRXJjeHJhSVc4?oc=5"
 },
 {
  "as_of": "2026-07-23",
  "outbreak": true,
  "metric": "confirmed_cases",
  "value": 2500,
  "geography": "national_drc",
  "count_type": "cumulative",
  "date": "2026-07-23",
  "source": "Google News - DR Congo (en)",
  "url": "https://news.google.com/rss/articles/CBMiqwFBVV95cUxNZ3NXUWVnRjdWTjZtZG9qTW5DNXpSYi1SczNjRjB1dzJnZDN4QnRFWnl3c3JJZVlVVHlXbE81YWNmb2lLd2RuWGgyUVEteWUzcTBnT0pfd1plellpSjc2X1Bud0VwNTlzdUxnMFVIMkl1Q3pTbHF1S0hXdHJPNlQ3NWJhcjBoMkd0MHNXZ2RXS2E0eE1kSFl1TTFiaENBMV83bEVFcmN4cmFJVzjSAasBQVVfeXFMTWdzV1FlZ0Y3Vk42bWRvak1uQzV6UmItUnMzY0YwdXcyZ2QzeEJ0RVp5d3NySWVZVVR5V2xPNWFjZm9pS3dkblhoMlFRLXllM3EwZ09KX3daZXpZaUo3Nl9QbndFcDU5c3VMZzBVSDJJdUN6U2xxdUtIV3RyTzZUNzViYXIwaDJHdDBzV2dkV0thNHhNZEhZdU0xYmhDQTFfN2xFRXJjeHJhSVc4?oc=5"
 },
 {
  "value": 70000,
  "outbreak": true,
  "as_of": null,
  "geography": "national_drc",
  "metric": "vaccinated",
  "count_type": "unclear",
  "date": "2026-08-20",
  "source": "Google News - RDC (fr)",
  "url": "https://news.google.com/rss/articles/CBMilgFBVV95cUxOODBzdjRHamdUUzZaOFY4VUwxTnhjUDQxdGctMnZ5OU9CXzZKZjRnWDB6MlBjOWVuQzk4dEJmWWplcXp2dVBXbUJ2MjY4RndkU2p1Z0lsX3BzWDduQVN1Sjl1bjEzT1Q4aXh3dW5DR2RreHB2N2x0cUl5NTBWcTRqc0VqeEVCd2xXSVlrcExfbHpkY0dpRWc?oc=5"
 },
 {
  "as_of": null,
  "outbreak": true,
  "metric": "total_cases",
  "value": 3000,
  "geography": "national_drc",
  "count_type": "cumulative",
  "date": "2026-07-25",
  "source": "Google News - DR Congo (en)",
  "url": "https://news.google.com/rss/articles/CBMihwFBVV95cUxQakJnTnA2SnpSdTQ5ODVmWjI4UEVIN29pRlNwQV9SQy04LWQ4dUV5SlVELXVGUG5pdEVGVVBwdE80ZFNWaV9ybUJLUHBRZWNoTWk3SkpFRU5DdDNYSjZyOHQ0cVNISGtMM1BieC1pYWstNVl0b21DcVpieWIxM3gyT2xyVU53SW_SAYcBQVVfeXFMUGpCZ05wNkp6UnU0OTg1ZloyOFBFSDdvaUZTcEFfUkMtOC1kOHVFeUpVRC11RlBuaXRFRlVQcHRPNGRTVmlfcm1CS1BwUWVjaE1pN0pKRUVOQ3QzWEo2cjh0NHFTSEhrTDNQYngtaWFrLTVZdG9tQ3FaYnliMTN4Mk9sclVOd0lv?oc=5"
 },
 {
  "as_of": null,
  "outbreak": true,
  "metric": "total_cases",
  "value": 2000,
  "geography": "national_drc",
  "count_type": "cumulative",
  "date": "2026-07-15",
  "source": "Google News - RDC (fr)",
  "url": "https://news.google.com/rss/articles/CBMiuAFBVV95cUxPVlIwQU8yZlhCOGNocjNXXy1kazY4MzdDSXFXODZXMk9KQ3dFSWZDNzJJUXZ1a1JobVhlRl9XMWU3SEZwOVhueEpuaTRGUzl1T3J1ZkF0Q2hLOU5OaWRITThwU2pWSENMakNRbkFpaXRMNV8zc1RYbXZGSFY2VUp4VW9la0Z5bVlwdTZFS3NRNFJZUDE0cFF2VENGMkM1aGFCSHdDeFdmQ3d5OC05RkpPd3JhQVFvdF9O?oc=5"
 },
 {
  "as_of": "2026-07-30",
  "outbreak": true,
  "metric": "deaths",
  "value": 1500,
  "geography": "national_drc",
  "count_type": "cumulative",
  "date": "2026-07-30",
  "source": "Google News - DR Congo (en)",
  "url": "https://news.google.com/rss/articles/CBMiZkFVX3lxTE5yVmo5b0lpOE42dTZtaUdFUzBHRWdkVXpVYkpOdXk0dWVUZzZzT3pSVVVRMF84NWZxM0N6bVBrYTU4OXMtdjdETXE1dVFjRjJ0VTd6MWxIM25icE5QQUdYaDhGZVY2QQ?oc=5"
 },
 {
  "as_of": "2026-07-26",
  "outbreak": true,
  "metric": "confirmed_cases",
  "value": 3200,
  "geography": "national_drc",
  "count_type": "cumulative",
  "date": "2026-07-26",
  "source": "Reuters Top News",
  "url": "https://news.google.com/rss/articles/CBMi3AFBVV95cUxOTWxtV0FUY0xLM1ZvZFFfdnhHWjNtMnFLZWRQbElSRWNrLUNfUGROdUt0b29QTmtoWGNON3hqaGFaQlNwVnY5aVppNDRCNTRGTk8wUTNwRjZtWUNyUkFmWkpWMjBGQnVTTWNnZjZmTXgtZDQ5RTg0VzJJWWdqOVkzSkEzdDZmYkNvX2hNQVZfRmFrTnhwTjdNMGtwUThCZXBBemVCNGtpUWNVNkxtZTZYTjJ1U2ZpcFpXVlJiLVpVMnBVRm9MbTBRX1c4QWNnRmhuTGRiX3ZhOUo2MExl?oc=5"
 },
 {
  "as_of": "2026-07-26",
  "outbreak": true,
  "metric": "deaths",
  "value": 1405,
  "geography": "national_drc",
  "count_type": "cumulative",
  "date": "2026-07-26",
  "source": "Reuters Top News",
  "url": "https://news.google.com/rss/articles/CBMi3AFBVV95cUxOTWxtV0FUY0xLM1ZvZFFfdnhHWjNtMnFLZWRQbElSRWNrLUNfUGROdUt0b29QTmtoWGNON3hqaGFaQlNwVnY5aVppNDRCNTRGTk8wUTNwRjZtWUNyUkFmWkpWMjBGQnVTTWNnZjZmTXgtZDQ5RTg0VzJJWWdqOVkzSkEzdDZmYkNvX2hNQVZfRmFrTnhwTjdNMGtwUThCZXBBemVCNGtpUWNVNkxtZTZYTjJ1U2ZpcFpXVlJiLVpVMnBVRm9MbTBRX1c4QWNnRmhuTGRiX3ZhOUo2MExl?oc=5"
 },
 {
  "outbreak": true,
  "metric": "total_cases",
  "value": 2100,
  "geography": "national_drc",
  "as_of": null,
  "count_type": "cumulative",
  "date": "2026-07-17",
  "source": "Google News - DR Congo (en)",
  "url": "2026-07-17T08:39:11#baee5ffcc7b4"
 },
 {
  "as_of": "2026-07-27",
  "count_type": "cumulative",
  "value": 3200,
  "geography": "national_drc",
  "metric": "confirmed_cases",
  "outbreak": true,
  "date": "2026-07-27",
  "source": "Google News - DR Congo (en)",
  "url": "2026-07-27T12:34:46#c6495a64d23b"
 },
 {
  "as_of": null,
  "outbreak": true,
  "metric": "suspected_cases",
  "value": 900,
  "geography": "national_drc",
  "count_type": "cumulative",
  "date": "2026-05-26",
  "source": "Premium Times Nigeria",
  "url": "https://www.premiumtimesng.com/health/health-news/882815-ebola-who-says-conflict-mistrust-hindering-response-as-suspected-cases-top-900-in-drc.html"
 },
 {
  "as_of": null,
  "outbreak": true,
  "metric": "confirmed_cases",
  "value": 2,
  "geography": "national_uganda",
  "count_type": "cumulative",
  "date": "2026-05-26",
  "source": "Premium Times Nigeria",
  "url": "https://www.premiumtimesng.com/health/health-news/882815-ebola-who-says-conflict-mistrust-hindering-response-as-suspected-cases-top-900-in-drc.html"
 },
 {
  "as_of": "2026-06-30",
  "outbreak": true,
  "metric": "confirmed_cases",
  "value": 1307,
  "geography": "national_drc",
  "count_type": "cumulative",
  "date": "2026-06-30",
  "source": "Google News - DR Congo (en)",
  "url": "https://news.google.com/rss/articles/CBMipAFBVV95cUxNSTZmOGRIWGNOR084Z0ZILTVwaVVsaU5FWG1qeWJmcVpMMmZ4LTItclpCMEVmOHVQZEp6OVFtY1FqS1pab2czUUpSbjh4ZmZ3WUpaU2Q3SEcwc3ZpQ1JMdTdKdVJTcEI0ZzdjOW95alV3UWVSbXlLMXB2ckgxYUNiZlQwS1kzRFZSdVgwZ3ZnNFJuQ0EzQk1ObEdYejZ1bVo3Z2dCMdIBqgFBVV95cUxNT1FoZ281eTJ2MFRNQmE3MGFnYzZfRkktRUZCSjRPN3RLbHRpNTU4SS1lME45NTJvVkdkeHlEWTRqYmRfNlBPdFhaYlJndk43Yy13aVNhYXh1X09oOWJLM1p6aWU0eDV6Um04d1ZpVmhRVUI3bVcwQ2t6MG5NZV91VjJJS1ZUbGIwVThGSS1WSjhqUHB3ZWZUU3MzVi1ZU0hMdWxQYU5rbVRIQQ?oc=5"
 },
 {
  "as_of": "2026-06-30",
  "outbreak": true,
  "metric": "deaths",
  "value": 377,
  "geography": "national_drc",
  "count_type": "cumulative",
  "date": "2026-06-30",
  "source": "Google News - DR Congo (en)",
  "url": "https://news.google.com/rss/articles/CBMipAFBVV95cUxNSTZmOGRIWGNOR084Z0ZILTVwaVVsaU5FWG1qeWJmcVpMMmZ4LTItclpCMEVmOHVQZEp6OVFtY1FqS1pab2czUUpSbjh4ZmZ3WUpaU2Q3SEcwc3ZpQ1JMdTdKdVJTcEI0ZzdjOW95alV3UWVSbXlLMXB2ckgxYUNiZlQwS1kzRFZSdVgwZ3ZnNFJuQ0EzQk1ObEdYejZ1bVo3Z2dCMdIBqgFBVV95cUxNT1FoZ281eTJ2MFRNQmE3MGFnYzZfRkktRUZCSjRPN3RLbHRpNTU4SS1lME45NTJvVkdkeHlEWTRqYmRfNlBPdFhaYlJndk43Yy13aVNhYXh1X09oOWJLM1p6aWU0eDV6Um04d1ZpVmhRVUI3bVcwQ2t6MG5NZV91VjJJS1ZUbGIwVThGSS1WSjhqUHB3ZWZUU3MzVi1ZU0hMdWxQYU5rbVRIQQ?oc=5"
 },
 {
  "as_of": "2026-06-29",
  "outbreak": true,
  "metric": "confirmed_cases",
  "value": 1333,
  "geography": "national_drc",
  "count_type": "cumulative",
  "date": "2026-07-01",
  "source": "Politico.cd",
  "url": "https://beto.cd/ebola-rdc-bilan-1333-cas-399-deces-gratuite-soins-ituri/"
 },
 {
  "as_of": "2026-06-29",
  "outbreak": true,
  "metric": "deaths",
  "value": 399,
  "geography": "national_drc",
  "count_type": "cumulative",
  "date": "2026-07-01",
  "source": "Politico.cd",
  "url": "https://beto.cd/ebola-rdc-bilan-1333-cas-399-deces-gratuite-soins-ituri/"
 },
 {
  "as_of": null,
  "value": 5000,
  "metric": "confirmed_cases",
  "outbreak": true,
  "geography": "national_drc",
  "count_type": "cumulative",
  "date": "2026-08-19",
  "source": "Google News - DR Congo (en)",
  "url": "https://news.google.com/rss/articles/CBMikAFBVV95cUxQcHJnRFZ0b2NuYll1SFRNRDF0M0dHNlhWRFZMWjlUbExxZHpGMG5WWTZXVk52NDJhbGdrYjlEbjY3N2p0eFRqdzh0UGtoX3hiT091Um5zSVhKQ0otS2VTTEZ2aWFmMlNMVWNDV0s2VUZ5bHFxZmdPZHZRQmdtYjdycTYzUzF2dFhSeHpJVE51NzM?oc=5"
 },
 {
  "as_of": "2026-08-04",
  "outbreak": true,
  "metric": "confirmed_cases",
  "value": 1528,
  "geography": "national_drc",
  "count_type": "cumulative",
  "date": "2026-08-04",
  "source": "Google News - DR Congo (en)",
  "url": "https://news.google.com/rss/articles/CBMilAFBVV95cUxNeUVtbFIxSG1mSDlkbGVtS2l6M1dMcG4tZ1dhbWZkWUpCX1JUdi1YSWR6Sk0wNmRMenF0UVVRTlAzNGFMS2NidktYOGhhR0xkTUhBZmpXaHN5dUtYWlJTREpwN3YzRElXV0RUMng4MVNSamNDX1R2SWNfSHZkVWlMNGwtLWRLNXBOZkZHSXppTk12WXFP?oc=5"
 },
 {
  "as_of": null,
  "outbreak": true,
  "metric": "deaths",
  "value": 900,
  "geography": "national_drc",
  "count_type": "cumulative",
  "date": "2026-07-20",
  "source": "Google News - DR Congo (en)",
  "url": "https://news.google.com/rss/articles/CBMiogFBVV95cUxNcUJMY1prQ2JvejN3cFhWV1JialJKSk9vSm8yV3dfNjY0U21Bc1pJX08tSkptR2RrQU02bkswT2lBZEpQX3c3dHFtMWl4M3JuSEJqd1oweUsySVI0MmxsSGktTFBQc0ZIX1VHSkJzOFl2bExVdi1PZGJfU0d0MXJMVHZ0ZVdoeXpTZGJPaGRLNjdjRHFFV2lKdEtyY2YzTXIxTFE?oc=5"
 },
 {
  "as_of": null,
  "outbreak": true,
  "metric": "deaths",
  "value": 500,
  "geography": "national_drc",
  "count_type": "cumulative",
  "date": "2026-07-06",
  "source": "Google News - DR Congo (en)",
  "url": "https://news.google.com/rss/articles/CBMiyAFBVV95cUxORWNVdkxTOEN2S0ZqWDBPVnRQUnAyaUt0SlotMDl2TnB2bDNIdDBMQ25VWlhKUDFVT0JORHA2Mk1LanlONWw4czFjeXdKdGd3d1Q5Q2JYZWJDaVY4WFNtSDdMVF9Tc1JTNnYxSS1DVGNwUEs5bjFkakNqYXRkYzFWVVl5ei1HV0VKYkRrSzhqdUVDMkJEYkpQOVlGYWpKQkpnM3p2QjJsRkYyMERaYzBnTTBIM3dNcGZ4ZmpHRWdYMF9NVVZrcVJuddIBzgFBVV95cUxNZU5Wa2ZKYmRMN0E4eHFqd0ZLQ052WUV4bUxMVFZQR0tiSTE2M1NzZ3E3cDhrWk4tcEo0WThqTjdqc2Jnb2gxRWZ3R1JoNmJ3azVhMXlJMlQ2Z01CSlQ5by1oOHBWT1RBUzJvV2hwNktRMmN5cW9weTA0RWdQUFo3Q1F4ZTNHZ0xJN3NSSjVJREp2cGZOTl9ONGNGRHd5SGllNVFjV2E4MGY0UXBYdWN3Y1dVYXR3SmxaS0Z1Y3VaVHVtRUdtc3o3akczbE52QQ?oc=5"
 },
 {
  "as_of": "2026-07-15",
  "outbreak": true,
  "metric": "confirmed_cases",
  "value": 2000,
  "geography": "national_drc",
  "count_type": "cumulative",
  "date": "2026-07-15",
  "source": "Google News - RDC (fr)",
  "url": "https://news.google.com/rss/articles/CBMiXEFVX3lxTE11Q1ZRZjVFNU5JZmRwaG5HN0xQUGFzSVQtNE1pU1lKVC0zQW1fU19wX3JMOFJ2UmRjV0VJcWV2TDhJczFuSGdfbndJVmh3STY2cDFkbnZ5Yl96Smtn?oc=5"
 },
 {
  "as_of": "2026-07-15",
  "outbreak": true,
  "metric": "deaths",
  "value": 754,
  "geography": "national_drc",
  "count_type": "cumulative",
  "date": "2026-07-15",
  "source": "Google News - RDC (fr)",
  "url": "https://news.google.com/rss/articles/CBMiXEFVX3lxTE11Q1ZRZjVFNU5JZmRwaG5HN0xQUGFzSVQtNE1pU1lKVC0zQW1fU19wX3JMOFJ2UmRjV0VJcWV2TDhJczFuSGdfbndJVmh3STY2cDFkbnZ5Yl96Smtn?oc=5"
 },
 {
  "as_of": "2026-06-26",
  "outbreak": true,
  "metric": "confirmed_cases",
  "value": 107,
  "geography": "subnational",
  "count_type": "cumulative",
  "date": "2026-06-26",
  "source": "Google News - Kivu/M23 (fr)",
  "url": "https://news.google.com/rss/articles/CBMimAFBVV95cUxNTExvM2wtZFhlel85cTRhUUdCRjFBTmVfSlNzb2F5U2xXcWFFOTRiQ2hMdXNXRUhZSF83aGF0YWg4aGkzRVZDWGJ3azdxTFZqVWZEbFpNRHpkQkhLaV9QUXlDSXowLV85VWFjSm5uZVkzTzh3d2pCY09JQlZrX1k0VWlWblBYZTIwWXF3SGJGaTJqZUh0aFVMaw?oc=5"
 },
 {
  "as_of": "2026-06-26",
  "outbreak": true,
  "metric": "deaths",
  "value": 61,
  "geography": "subnational",
  "count_type": "cumulative",
  "date": "2026-06-26",
  "source": "Google News - Kivu/M23 (fr)",
  "url": "https://news.google.com/rss/articles/CBMimAFBVV95cUxNTExvM2wtZFhlel85cTRhUUdCRjFBTmVfSlNzb2F5U2xXcWFFOTRiQ2hMdXNXRUhZSF83aGF0YWg4aGkzRVZDWGJ3azdxTFZqVWZEbFpNRHpkQkhLaV9QUXlDSXowLV85VWFjSm5uZVkzTzh3d2pCY09JQlZrX1k0VWlWblBYZTIwWXF3SGJGaTJqZUh0aFVMaw?oc=5"
 },
 {
  "as_of": "2026-06-26",
  "outbreak": true,
  "metric": "total_cases",
  "value": 37,
  "geography": "subnational",
  "count_type": "unclear",
  "date": "2026-06-26",
  "source": "Google News - Kivu/M23 (fr)",
  "url": "https://news.google.com/rss/articles/CBMimAFBVV95cUxNTExvM2wtZFhlel85cTRhUUdCRjFBTmVfSlNzb2F5U2xXcWFFOTRiQ2hMdXNXRUhZSF83aGF0YWg4aGkzRVZDWGJ3azdxTFZqVWZEbFpNRHpkQkhLaV9QUXlDSXowLV85VWFjSm5uZVkzTzh3d2pCY09JQlZrX1k0VWlWblBYZTIwWXF3SGJGaTJqZUh0aFVMaw?oc=5"
 },
 {
  "as_of": "2026-05-23",
  "outbreak": true,
  "metric": "new_cases",
  "value": 3,
  "geography": "national_uganda",
  "count_type": "new",
  "date": "2026-05-23",
  "source": "Punch Nigeria",
  "url": "https://punchng.com/three-new-ebola-cases-confirmed-in-uganda/?utm_source=rss.punchng.com&utm_medium=web"
 },
 {
  "as_of": "2026-05-23",
  "outbreak": true,
  "metric": "total_cases",
  "value": 5,
  "geography": "national_uganda",
  "count_type": "cumulative",
  "date": "2026-05-23",
  "source": "Punch Nigeria",
  "url": "https://punchng.com/three-new-ebola-cases-confirmed-in-uganda/?utm_source=rss.punchng.com&utm_medium=web"
 },
 {
  "as_of": "2026-07-20",
  "outbreak": true,
  "metric": "recovered",
  "value": 4,
  "geography": "subnational",
  "count_type": "new",
  "date": "2026-07-20",
  "source": "Kivu Times",
  "url": "https://kivutimes.com/ituri-4-nouveaux-patients-gueris-et-2-cas-suspects-decharges-du-cte-de-rwampara/"
 },
 {
  "as_of": "2026-07-20",
  "outbreak": true,
  "metric": "suspected_cases",
  "value": 2,
  "geography": "subnational",
  "count_type": "new",
  "date": "2026-07-20",
  "source": "Kivu Times",
  "url": "https://kivutimes.com/ituri-4-nouveaux-patients-gueris-et-2-cas-suspects-decharges-du-cte-de-rwampara/"
 },
 {
  "as_of": null,
  "outbreak": true,
  "metric": "confirmed_cases",
  "value": 121,
  "geography": "national_drc",
  "count_type": "cumulative",
  "date": "2026-05-28",
  "source": "Al Jazeera English",
  "url": "https://www.aljazeera.com/news/2026/5/28/who-chief-heads-to-hardest-hit-ituri-as-drcs-17th-ebola-outbreak-spreads?traffic_source=rss"
 },
 {
  "as_of": null,
  "outbreak": true,
  "metric": "deaths",
  "value": 17,
  "geography": "national_drc",
  "count_type": "cumulative",
  "date": "2026-05-28",
  "source": "Al Jazeera English",
  "url": "https://www.aljazeera.com/news/2026/5/28/who-chief-heads-to-hardest-hit-ituri-as-drcs-17th-ebola-outbreak-spreads?traffic_source=rss"
 },
 {
  "as_of": null,
  "outbreak": true,
  "metric": "suspected_cases",
  "value": 246,
  "geography": "national_drc",
  "count_type": "cumulative",
  "date": "2026-05-28",
  "source": "Al Jazeera English",
  "url": "https://www.aljazeera.com/news/2026/5/28/who-chief-heads-to-hardest-hit-ituri-as-drcs-17th-ebola-outbreak-spreads?traffic_source=rss"
 },
 {
  "metric": "deaths",
  "count_type": "cumulative",
  "as_of": "2026-07-27",
  "outbreak": true,
  "geography": "national_drc",
  "value": 1400,
  "date": "2026-07-27",
  "source": "Google News - DR Congo (en)",
  "url": "2026-07-27T22:07:27#ba4938494944"
 },
 {
  "geography": "cross_border_total",
  "count_type": "cumulative",
  "as_of": "2026-07-22",
  "value": 1000,
  "outbreak": true,
  "metric": "deaths",
  "date": "2026-07-23",
  "source": "Actualité.cd",
  "url": "2026-07-23T05:52:08#5400a848625c"
 },
 {
  "as_of": "2026-07-20",
  "outbreak": true,
  "metric": "deaths",
  "value": 930,
  "geography": "national_drc",
  "count_type": "cumulative",
  "date": "2026-07-20",
  "source": "Google News - RDC (fr)",
  "url": "https://news.google.com/rss/articles/CBMigAFBVV95cUxPWGdlUW8wX1YxRkxaNXhVVWVCblNvc20zbWl2V0NhM2E4VkM0NVYtRGpndENRNmtvXzNyQ0dlUXNqME1Cek52UzVDd3RXZVc5VE5mZDE0UHp3MjFqcGVqZWZHSXFkeGhLZk5QYm5vbjJ2R0k2OTd5elpycTJoeWluNA?oc=5"
 },
 {
  "geography": "national_drc",
  "value": 3000,
  "count_type": "cumulative",
  "as_of": "2026-07-27",
  "metric": "total_cases",
  "outbreak": true,
  "date": "2026-07-27",
  "source": "Google News - DR Congo (en)",
  "url": "2026-07-27T00:06:00#d4e9a5aee9a5"
 },
 {
  "as_of": null,
  "outbreak": true,
  "value": 3970,
  "metric": "total_cases",
  "geography": "subnational",
  "count_type": "cumulative",
  "date": "2026-08-07",
  "source": "RFI Afrique",
  "url": "https://www.rfi.fr/fr/podcasts/le-grand-invit%C3%A9-afrique/20260807-ebola-en-rdc-c-est-l-engagement-communautaire-qui-a-manqu%C3%A9"
 },
 {
  "value": 1800,
  "geography": "subnational",
  "count_type": "cumulative",
  "metric": "deaths",
  "outbreak": true,
  "as_of": null,
  "date": "2026-08-07",
  "source": "RFI Afrique",
  "url": "https://www.rfi.fr/fr/podcasts/le-grand-invit%C3%A9-afrique/20260807-ebola-en-rdc-c-est-l-engagement-communautaire-qui-a-manqu%C3%A9"
 },
 {
  "as_of": "2026-08-06",
  "outbreak": true,
  "value": 1800,
  "metric": "deaths",
  "count_type": "cumulative",
  "geography": "national_drc",
  "date": "2026-08-06",
  "source": "AP News",
  "url": "https://news.google.com/rss/articles/CBMirgFBVV95cUxOZmVVdHVIZFk2VDF0S1JGUzNtNHlRYUJ4ajNkQWh4dFJ4ODVYd0tCSkFuRGF3b2JrQXN5U3lOcUtNVW1odDczZFZzNVo0NUstb1FrOGZYUU02Mm1KN01tRU1abVh0NUFCSzY1RVZCckUwT2x0cklBM0tCNG1HX1VDNUY2WDV3eVVPYUlGbEd5N3hCcnptOWI3d0xzQ3I1THJUdE5ybG01Y0tvWjUxdXc?oc=5"
 },
 {
  "geography": "national_drc",
  "count_type": "cumulative",
  "as_of": "2026-08-06",
  "outbreak": true,
  "metric": "total_cases",
  "value": 4000,
  "date": "2026-08-06",
  "source": "Google News - DR Congo (en)",
  "url": "https://news.google.com/rss/articles/CBMiigFBVV95cUxNM0l4TFV5czFBczZLV0lwRFJYeE93SG9vcGRRZkp0N01lVmZvdnFyN043cDVIVlRCSXJnaTF1amZnT0FsZTRTdWNucWpDcW5Lb0diX2ZnajlvWVZJV1g0NUF3d1kyMksyTXRtM1JudzBmZjdXcFZxdFpLQVREZkJFZDRyZG00OHFNWlE?oc=5"
 },
 {
  "as_of": null,
  "metric": "deaths",
  "outbreak": true,
  "count_type": "cumulative",
  "value": 2000,
  "geography": "national_drc",
  "date": "2026-08-11",
  "source": "Reuters Top News",
  "url": "https://news.google.com/rss/articles/CBMiwAFBVV95cUxOX3pfM25pNkNVYV91OHFhX1BvQWFpWHJDOGVGZktHdlAySTFzR1N3QzFWUmcyLVRrU1Q0ZWR4UVVNaHpyVDdFY1o5T1IySzAzUGUwVmZhVlRyMU41a080SW1ybU4xYkZGX3BHNHBqX2t5UENZektubXBLc0hUSmNyTmczQ0xsSEVqcTJuenpGeEJLTVpIaDlkMjhYR2dOUkdWaEZ5ZkdPN0JkSXMwRlpmdk9aN2ZMYWl1TXdfUVpiWTI?oc=5"
 },
 {
  "as_of": "2026-07-09",
  "outbreak": true,
  "metric": "deaths",
  "value": 600,
  "geography": "national_drc",
  "count_type": "cumulative",
  "date": "2026-07-09",
  "source": "The Hindu",
  "url": "https://www.thehindu.com/news/international/ebola-death-toll-in-congo-reaches-600-as-new-cases-suspected-in-previously-unaffected-provinces/article71203624.ece"
 },
 {
  "outbreak": true,
  "geography": "national_drc",
  "count_type": "cumulative",
  "as_of": null,
  "metric": "deaths",
  "value": 2000,
  "date": "2026-08-11",
  "source": "Google News - RDC (fr)",
  "url": "https://news.google.com/rss/articles/CBMiiAFBVV95cUxOT09fTVRUdVlfaDV6VUZWNVh3VzZNMG9rOGNRMXJSbUlOY1BFdkNzZXRLRDl0dUczNlpLSHpPcDlfcFl4X2FxTlNybThCNzJiNlh6SGlxaHp6QmxmdzV4UDZOYzZoTlZxc3BycjNOVGEzSmlnY0syZWhOSk9JUHBCNThOTTlyZmk2?oc=5"
 },
 {
  "as_of": "2026-07-14",
  "outbreak": true,
  "metric": "confirmed_cases",
  "value": 1963,
  "geography": "national_drc",
  "count_type": "cumulative",
  "date": "2026-07-14",
  "source": "Google News - DR Congo (en)",
  "url": "https://news.google.com/rss/articles/CBMiRkFVX3lxTE4zMUlNNm9ERlM4ZFBwbGxfTnF6VnVaMUdzY3prRjVTS09MXzRhbDZUOWpya0xON2loamV5c1RLY2pyNkpMbXc?oc=5"
 },
 {
  "as_of": null,
  "outbreak": true,
  "metric": "deaths",
  "value": 1000,
  "geography": "national_drc",
  "count_type": "cumulative",
  "date": "2026-07-23",
  "source": "France24",
  "url": "https://www.france24.com/en/dr-congo-s-ebola-outbreak-becomes-fastest-ever-recorded"
 },
 {
  "as_of": null,
  "outbreak": true,
  "metric": "confirmed_cases",
  "value": 2500,
  "geography": "national_drc",
  "count_type": "cumulative",
  "date": "2026-07-23",
  "source": "France24",
  "url": "https://www.france24.com/en/dr-congo-s-ebola-outbreak-becomes-fastest-ever-recorded"
 },
 {
  "metric": "confirmed_cases",
  "count_type": "cumulative",
  "value": 2344,
  "geography": "national_drc",
  "as_of": "2026-07-18",
  "outbreak": true,
  "date": "2026-07-20",
  "source": "Politico.cd",
  "url": "2026-07-20T11:07:47#fac6562a2550"
 },
 {
  "count_type": "cumulative",
  "value": 930,
  "metric": "deaths",
  "geography": "national_drc",
  "outbreak": true,
  "as_of": "2026-07-18",
  "date": "2026-07-20",
  "source": "Politico.cd",
  "url": "2026-07-20T11:07:47#fac6562a2550"
 },
 {
  "as_of": null,
  "outbreak": true,
  "metric": "deaths",
  "value": 900,
  "geography": "national_drc",
  "count_type": "cumulative",
  "date": "2026-07-20",
  "source": "Google News - DR Congo (en)",
  "url": "https://news.google.com/rss/articles/CBMirwFBVV95cUxPd3B4dXBQSTQxSzhxYmVmR3B3NllxWFhFaEJxNFAxUk5ZYm1wMFA1YTQ1RGxZaEhhTXV6RnVHU3NzMzNOLTE3OVZ6RDRWV2E5dWRrd2k3aGlDN1pqMXlINTM0aHpoQ3g0LXpySG5vX2YtclN2UktzM2dfWTRJWGticU1OSEtmM3RyVE1aUmFEdHJ6OWl2V1ludWJTeG0wMngtWGxqejk4Q0hST05kMlVz0gGvAUFVX3lxTE93cHh1cFBJNDFLOHFiZWZHcHc2WXFYWEVoQnE0UDFSTllibXAwUDVhNDVEbFloSGFNdXpGdUdTc3MzM04tMTc5VnpENFZXYTl1ZGt3aTdoaUM3WmoxeUg1MzRoemhDeDQtenJIbm9fZi1yU3ZSS3MzZ19ZNElYa2JxTU5IS2YzdHJUTVpSYUR0cno5aXZXWW51YlN4bTAyeC1YbGp6OThDSFJPTmQyVXM?oc=5"
 },
 {
  "as_of": "2026-07-06",
  "outbreak": true,
  "metric": "total_cases",
  "value": 1500,
  "geography": "national_drc",
  "count_type": "cumulative",
  "date": "2026-07-06",
  "source": "Google News - DR Congo (en)",
  "url": "https://news.google.com/rss/articles/CBMinwFBVV95cUxPSVhyUGhFN0wwam53Tm92VW41UGFVNmlrNVJoRkdBcXZIXzUtQjZqTFVWaVJOZ3VTSjZLMEktSWR6d01sTDVRWmR5Uk5wdkZKWlViYmtkWXdpdzh5ZUp2VFVYQnNydWtyVGNWdTVGWVktWHByNjJVbW9RTkRxVjVZZ0hLTXZadWt6TGd5WXdRQjJYZlFoajh2cjhRZzRqelXSAZ8BQVVfeXFMT0lYclBoRTdMMGpud05vdlVuNVBhVTZpazVSaEZHQXF2SF81LUI2akxVVmlSTmd1U0o2SzBJLUlkendNbEw1UVpkeVJOcHZGSlpVYmJrZFl3aXc4eWVKdlRVWEJzcnVrclRjVnU1RllZLVhwcjYyVW1vUU5EcVY1WWdIS012WnVrekxneVl3UUIyWGZRaGo4dnI4UWc0anpV?oc=5"
 },
 {
  "as_of": "2026-07-06",
  "outbreak": true,
  "metric": "deaths",
  "value": 473,
  "geography": "national_drc",
  "count_type": "cumulative",
  "date": "2026-07-06",
  "source": "Google News - DR Congo (en)",
  "url": "https://news.google.com/rss/articles/CBMinwFBVV95cUxPSVhyUGhFN0wwam53Tm92VW41UGFVNmlrNVJoRkdBcXZIXzUtQjZqTFVWaVJOZ3VTSjZLMEktSWR6d01sTDVRWmR5Uk5wdkZKWlViYmtkWXdpdzh5ZUp2VFVYQnNydWtyVGNWdTVGWVktWHByNjJVbW9RTkRxVjVZZ0hLTXZadWt6TGd5WXdRQjJYZlFoajh2cjhRZzRqelXSAZ8BQVVfeXFMT0lYclBoRTdMMGpud05vdlVuNVBhVTZpazVSaEZHQXF2SF81LUI2akxVVmlSTmd1U0o2SzBJLUlkendNbEw1UVpkeVJOcHZGSlpVYmJrZFl3aXc4eWVKdlRVWEJzcnVrclRjVnU1RllZLVhwcjYyVW1vUU5EcVY1WWdIS012WnVrekxneVl3UUIyWGZRaGo4dnI4UWc0anpV?oc=5"
 },
 {
  "as_of": null,
  "outbreak": true,
  "metric": "total_cases",
  "value": 3500,
  "geography": "national_drc",
  "count_type": "cumulative",
  "date": "2026-07-31",
  "source": "Google News - DR Congo (en)",
  "url": "https://news.google.com/rss/articles/CBMilAFBVV95cUxOVlhReGNZWHJUSE9kSURvMm03MjZoMXladVZUazNfSFdjRjEyN2RIN1Y3Sk4zZkN2RG0wYVFkTGU3UkVRZXNjcTF6QXZRZEtsYTZtRHNvVVR2Rkt5OGxHTF8ycnMxQ09rVWJ3dGFuZEo1bnpDN0ZWZWdPYXhtTzlpaURMT2RfWHBPeXB3SjRwWGZ4WFF1?oc=5"
 },
 {
  "as_of": "2026-05-16",
  "outbreak": true,
  "metric": "deaths",
  "value": 80,
  "geography": "subnational",
  "count_type": "cumulative",
  "date": "2026-05-16",
  "source": "France24 Arabic",
  "url": "https://www.france24.com/ar/%D8%A3%D9%81%D8%B1%D9%8A%D9%82%D9%8A%D8%A7/20260516-%D8%A7%D9%84%D9%83%D9%88%D9%86%D8%BA%D9%88-%D8%A7%D9%84%D8%AF%D9%8A%D9%85%D9%82%D8%B1%D8%A7%D8%B7%D9%8A%D8%A9-%D9%88%D9%81%D8%A7%D8%A9-%D8%AD%D8%B5%D9%8A%D9%84%D8%A9-%D8%AA%D9%81%D8%B4%D9%8A-%D8%AC%D8%AF%D9%8A%D8%AF-%D9%81%D9%8A%D8%B1%D9%88%D8%B3-%D8%A5%D9%8A%D8%A8%D9%88%D9%84%D8%A7"
 },
 {
  "as_of": "2026-05-16",
  "outbreak": true,
  "metric": "suspected_cases",
  "value": 246,
  "geography": "subnational",
  "count_type": "cumulative",
  "date": "2026-05-16",
  "source": "France24 Arabic",
  "url": "https://www.france24.com/ar/%D8%A3%D9%81%D8%B1%D9%8A%D9%82%D9%8A%D8%A7/20260516-%D8%A7%D9%84%D9%83%D9%88%D9%86%D8%BA%D9%88-%D8%A7%D9%84%D8%AF%D9%8A%D9%85%D9%82%D8%B1%D8%A7%D8%B7%D9%8A%D8%A9-%D9%88%D9%81%D8%A7%D8%A9-%D8%AD%D8%B5%D9%8A%D9%84%D8%A9-%D8%AA%D9%81%D8%B4%D9%8A-%D8%AC%D8%AF%D9%8A%D8%AF-%D9%81%D9%8A%D8%B1%D9%88%D8%B3-%D8%A5%D9%8A%D8%A8%D9%88%D9%84%D8%A7"
 },
 {
  "outbreak": true,
  "geography": "national_drc",
  "count_type": "cumulative",
  "metric": "confirmed_cases",
  "as_of": "2026-07-27",
  "value": 3200,
  "date": "2026-07-27",
  "source": "RFI Afrique",
  "url": "2026-07-27T14:03:59#c1481686bffd"
 },
 {
  "metric": "deaths",
  "count_type": "cumulative",
  "value": 1405,
  "geography": "national_drc",
  "outbreak": true,
  "as_of": "2026-07-27",
  "date": "2026-07-27",
  "source": "RFI Afrique",
  "url": "2026-07-27T14:03:59#c1481686bffd"
 },
 {
  "as_of": "2026-07-30",
  "outbreak": true,
  "metric": "deaths",
  "value": 1500,
  "geography": "national_drc",
  "count_type": "cumulative",
  "date": "2026-07-30",
  "source": "Google News - DR Congo (en)",
  "url": "https://news.google.com/rss/articles/CBMipAFBVV95cUxQWFZVQ1pVcGZ4RkN4OVpRSnRoNjBqSXRoZDJ0WmlYMlllUjNMY1llTzVpX1ZLN2RrZWdsWlBzdWRobThTTW1iWDB3VDJLLWJjdWVRQzJaOTh0R091bmZVdmhtcjNCenBVdjA2Z2NwRV9NdmhubmFzekVqbGtZNDJPVUMtMVk0ZkpoeXlrTkEzV05uUVk0VnRoak9sczFiQXg5VUVkd9IBqgFBVV95cUxPS3pOWk1lN2VNOENXcnREUlF5dmt1bk9fM1BlV1N4TkpOblNfcFRBS0NtamN4SkhJSmo4QTlIWUZyR2Izb2Q0WXVXQnZLekl5QnpKSWFNOVhNSUtMWFFLLVZINDBFMGhCTlE5V2V4Sk9zYUtnblEyanRPTFVoYWRXV0dIT2w0elRGV2dfelM2WXd0RmRucWQxS21qWjl0b1dydE91ZFQ1VW5EZw?oc=5"
 },
 {
  "as_of": null,
  "outbreak": true,
  "metric": "deaths",
  "value": 304,
  "geography": "national_drc",
  "count_type": "cumulative",
  "date": "2026-06-30",
  "source": "Google News - RDC (fr)",
  "url": "https://news.google.com/rss/articles/CBMingFBVV95cUxNUDg1VDhoNC1WX3NCTDZhOGV6V2RCZ21JdTVpSkoyYTg0aWNBcGhPRHE5UVRfT2ZGdFFzQ3dFMTcxR1lwc2xKeEIyeUVFTXM2WF9mVExpQXdVSTlSSE9QdjdybzZGMWtYQVFvWFVSZWpXeXJqSkhEenJxYW1HVjY0ZC0wT2s0TzNGR2gzQ2E1SVN1NXMxSnlkcVc2c1FuUQ?oc=5"
 },
 {
  "as_of": "2026-06-25",
  "outbreak": true,
  "metric": "deaths",
  "value": 290,
  "geography": "national_drc",
  "count_type": "cumulative",
  "date": "2026-06-25",
  "source": "TASS English",
  "url": "https://tass.com/society/2151223"
 },
 {
  "as_of": "2026-06-25",
  "outbreak": true,
  "metric": "confirmed_cases",
  "value": 1118,
  "geography": "national_drc",
  "count_type": "cumulative",
  "date": "2026-06-25",
  "source": "TASS English",
  "url": "https://tass.com/society/2151223"
 },
 {
  "as_of": null,
  "outbreak": true,
  "metric": "deaths",
  "value": 500,
  "geography": "national_drc",
  "count_type": "unclear",
  "date": "2026-07-06",
  "source": "Google News - DR Congo (en)",
  "url": "https://news.google.com/rss/articles/CBMia0FVX3lxTE5JcnRjX2R4WllpNjIwTTRqWWE5aEhUaDJGaEhPa2NMU1kwUWJmWTZhTXd4aERURUdNX2tyb2tLbzZOZnhSck9XN1NuQ3VSZ2NRb09tZ2ljdDlQeGlmeUFNNzFYaXRMMFRKaEtF?oc=5"
 },
 {
  "count_type": "cumulative",
  "as_of": "2026-07-26",
  "value": 3000,
  "metric": "total_cases",
  "outbreak": true,
  "geography": "national_drc",
  "date": "2026-07-26",
  "source": "Google News - RDC (fr)",
  "url": "2026-07-26T05:32:37#88f07c0c67d0"
 },
 {
  "metric": "deaths",
  "geography": "national_drc",
  "outbreak": true,
  "as_of": "2026-07-26",
  "value": 1354,
  "count_type": "cumulative",
  "date": "2026-07-26",
  "source": "Google News - RDC (fr)",
  "url": "2026-07-26T05:32:37#88f07c0c67d0"
 },
 {
  "as_of": "2026-05-20",
  "outbreak": true,
  "metric": "deaths",
  "value": 130,
  "geography": "national_drc",
  "count_type": "cumulative",
  "date": "2026-05-20",
  "source": "South China Morning Post",
  "url": "https://www.scmp.com/news/world/africa/article/3354217/outbreak-rare-ebola-strain-sparks-race-find-vaccines-and-treatments?utm_source=rss_feed"
 },
 {
  "as_of": null,
  "outbreak": true,
  "metric": "total_cases",
  "value": 2000,
  "geography": "national_drc",
  "count_type": "cumulative",
  "date": "2026-07-15",
  "source": "Google News - RDC (fr)",
  "url": "https://news.google.com/rss/articles/CBMi9gFBVV95cUxPa1dRbkRLZHhVbHRETE5jVS0tdDRuejh0aXJzNWx3LTNHR2Zuci0tWC13c3RidVBSMEVDWDJGZzJmUHRfaThBX0o0RmJyZUtjQ2oxMWJEc2Ziel8xaEZxS0M4VnhKb3RQLTRiaXlZSy1iSVVoMnBtWlVtRFB4UXQtWjJJSllPanVfTFJOSU81TUJ5LVo1OFNjajd3dXZlMGZwZjZlRWducEFiQ05OeG5FSUduRDUtS1VLa0oyMVllNVFhWDAwYlBvRWZiQWJ5OHNIbzlGbmpSOXQ3ZDhKUGc4RFlLQ1RZc1VGLWtuOTJLWlc3X0YyMXfSAfsBQVVfeXFMTzBkcmFCMjJWOU9vUnZldjNyQ2RHMUtIWF9CZGVqcXQyTm5jeUN4SUs1WjRrMk9mRS1XaUtRSW1VVFhSRnd2VjhzTTdyX05JbndZVG9XQmFSTWtKakpLOWZQTUpmOHdKbWtvTjM0V0czamNOY2lGT3RMaWphVmxEWU5BTnVERFZQWXdYNm12QXM3TThLR2kzX0NnYU5IaW1tUWpUNjBKV1BBdFowc1hLbjl6S01PYTd3ZmtWbVlrbXNET3hkb2x6M1QxUWlCdlFEM1Y2cTlfWDJXTGFzVVE1bW5xckltc0lKdlJBMGhsUXNHQU9xeDM5MzZqbkE?oc=5"
 },
 {
  "metric": "deaths",
  "count_type": "cumulative",
  "value": 1400,
  "geography": "national_drc",
  "as_of": "2026-07-27",
  "outbreak": true,
  "date": "2026-07-27",
  "source": "Google News - DR Congo (en)",
  "url": "2026-07-27T10:51:43#fc9e7224d9d4"
 },
 {
  "outbreak": true,
  "value": 1000,
  "as_of": null,
  "geography": "national_drc",
  "count_type": "cumulative",
  "metric": "deaths",
  "date": "2026-07-23",
  "source": "Google News - RDC (fr)",
  "url": "2026-07-23T14:09:20#3146fb278988"
 }
]
```
