## Supplementary material for "Nowcasting outbreak case and death counts from open-source reporting A validation on the 2026 Ebola (Bundibugyo) outbreak in the Democratic Republic of the Congo": Reproducibility bundle: extracted figures, official series, and backtest code: insp_publication_dates.json

```
{
"2026-05-14": "2026-06-01",
"2026-05-17": "2026-06-01",
"2026-05-18": "2026-06-01",
"2026-05-19": "2026-06-01",
"2026-05-20": "2026-06-01",
"2026-05-21": "2026-06-01",
"2026-05-22": "2026-06-01",
"2026-05-23": "2026-06-01",
"2026-05-24": "2026-06-01",
"2026-05-25": "2026-06-01",
"2026-05-26": "2026-06-01",
"2026-05-27": "2026-06-01",
"2026-05-28": "2026-06-01",
"2026-05-29": "2026-06-01",
"2026-05-30": "2026-06-01",
"2026-05-31": "2026-06-02",
"2026-06-01": "2026-06-02",
"2026-06-02": "2026-06-03",
"2026-06-03": "2026-06-04",
"2026-06-04": "2026-06-05",
"2026-06-05": "2026-06-06",
"2026-06-06": "2026-06-07",
"2026-06-07": "2026-06-08",
"2026-06-08": "2026-06-10",
"2026-06-09": "2026-06-10",
"2026-06-10": "2026-06-11",
"2026-06-11": "2026-06-12",
"2026-06-13": "2026-06-14",
"2026-06-14": "2026-06-16",
"2026-06-15": "2026-06-16",
"2026-06-16": "2026-06-18",
"2026-06-17": "2026-06-19",
"2026-06-18": "2026-06-20",
"2026-06-19": "2026-06-21",
"2026-06-20": "2026-06-22",
"2026-06-21": "2026-06-23",
"2026-06-22": "2026-06-24",
"2026-06-23": "2026-06-25",
"2026-06-24": "2026-06-26",
"2026-06-25": "2026-06-27",
"2026-06-27": "2026-06-29",
"2026-06-29": "2026-07-01",
"2026-06-30": "2026-07-02",
"2026-07-01": "2026-07-03",
"2026-07-02": "2026-07-04",
"2026-07-03": "2026-07-05",
"2026-07-04": "2026-07-06",
"2026-07-05": "2026-07-08",
"2026-07-06": "2026-07-08",
"2026-07-07": "2026-07-09",
"2026-07-08": "2026-07-10",
"2026-07-09": "2026-07-12",
"2026-07-10": "2026-07-12",
"2026-07-11": "2026-07-13",
"2026-07-13": "2026-07-15",
"2026-07-15": "2026-07-17",
"2026-07-17": "2026-07-20",
"2026-07-18": "2026-07-20",
"2026-07-19": "2026-07-22",
"2026-07-20": "2026-07-22",
"2026-07-22": "2026-07-24",
"2026-07-23": "2026-07-25",
"2026-07-25": "2026-07-27",
"2026-07-26": "2026-07-28",
"2026-07-27": "2026-07-29",
"2026-07-30": "2026-08-01",
"2026-07-31": "2026-08-02",
"2026-08-01": "2026-08-03",
"2026-08-02": "2026-08-04",
"2026-08-03": "2026-08-05",
"2026-08-04": "2026-08-06",
"2026-08-08": "2026-08-10",
"2026-08-09": "2026-08-11",
"2026-08-10": "2026-08-12",
"2026-08-11": "2026-08-13",
"2026-08-15": "2026-08-17",
"2026-08-17": "2026-08-20",
"2026-08-19": "2026-08-21",
"2026-08-20": "2026-08-23",
"2026-08-22": "2026-08-25",
"2026-08-24": "2026-08-27"
}
```
